## Supplementary material for "Performance of a Large Language Model in BI-RADS Classification of Ultrasound Based Breast Lesions": AF3738A7-2194-47CE-8569-A9CA18BAD234.json

```
{
	"@class": "AnalysisView",
	"uid": "AF3738A7-2194-47CE-8569-A9CA18BAD234",
	"$id": "analyses/view.schema.json",
	"dataSheet": "54E7CCAD-A4A8-4BBE-A2AC-D34818089732",
	"textBlocks": [
		{
			"block": "",
			"fenID": 4
		}
	],
	"name": "ANOVA results",
	"viewIdx": 0,
	"graphId": -1,
	"graphFlags": 0,
	"tabState": "AUTO",
	"isVisible": true,
	"isInternal": false,
	"isColumnLabelsVisible": false
}
```
