## Supplementary material for "Performance of a Large Language Model in BI-RADS Classification of Ultrasound Based Breast Lesions": BA15E89E-55EC-4E5E-BB1A-EBF6B5CBD98C.json

```
{
	"@class": "AnalysisView",
	"uid": "BA15E89E-55EC-4E5E-BB1A-EBF6B5CBD98C",
	"$id": "analyses/view.schema.json",
	"dataSheet": "37F3DB98-F776-41A7-847D-AF43F5B87DDF",
	"name": "Multiple comparisons",
	"viewIdx": 1,
	"graphId": -1,
	"graphFlags": 0,
	"tabState": "AUTO",
	"isVisible": true,
	"isInternal": false,
	"isColumnLabelsVisible": false
}
```
