## Supplementary material for "Performance of a Large Language Model in BI-RADS Classification of Ultrasound Based Breast Lesions": results.json

```
{
	"@class": "AnalysisResults",
	"$id": "analyses/one_way_anova/results.schema.json",
	"version": "0.0.0",
	"content": {
		"status": {
			"error": "VALID",
			"warning": []
		},
		"kruskalWallisTestModel": {
			"status": "VALID",
			"kruskalWallisTest": {
				"status": "VALID",
				"statistic": 10.81607194662024,
				"levelCount": 8,
				"pValue": {
					"value": 0.14684552460886782,
					"level": 0.05,
					"isSignificant": false,
					"state": "P_VALUE_EQUAL"
				},
				"pValueExact": {
					"value": "undefined",
					"level": 0.05,
					"isSignificant": false,
					"state": "P_VALUE_EQUAL"
				},
				"pValueApproximate": {
					"value": 0.14684552460886782,
					"level": 0.05,
					"isSignificant": false,
					"state": "P_VALUE_EQUAL"
				}
			},
			"multipleComparisons": {
				"status": "VALID",
				"method": "Dunn",
				"comparisonCount": 28,
				"significantCount": 0,
				"tests": {
					"07049d95-84c2-561f-b5f1-73dd98ae29ac": {
						"id": {
							"col": {
								"uid": "91175BDE-9F93-45FC-B6D8-288DBE8251A8",
								"title": "1",
								"idx": 0
							}
						},
						"value": {
							"bc9c2dd2-3061-527a-b725-f3021cb4a4e1": {
								"id": {
									"col": {
										"uid": "8D53AA4A-7467-459F-AB25-17B8F22C1E4F",
										"title": "2",
										"idx": 1
									}
								},
								"value": {
									"status": "VALID",
									"rankMeansDifference": 6.333333333333333,
									"statistic": 1.097442764261402,
									"pValueAdjusted": {
										"value": 1.0,
										"level": 0.05,
										"isSignificant": false,
										"state": "P_VALUE_EQUAL"
									},
									"sample1": {
										"id": {
											"col": {
												"uid": "91175BDE-9F93-45FC-B6D8-288DBE8251A8",
												"title": "1",
												"idx": 0
											}
										},
										"value": {
											"mean": 13.5,
											"n": 3
										}
									},
									"sample2": {
										"id": {
											"col": {
												"uid": "8D53AA4A-7467-459F-AB25-17B8F22C1E4F",
												"title": "2",
												"idx": 1
											}
										},
										"value": {
											"mean": 7.166666666666667,
											"n": 3
										}
									}
								}
							},
							"d978e8a1-99ce-52d7-8cf0-4af5dd58776f": {
								"id": {
									"col": {
										"uid": "79FEE001-792F-419A-9851-9ACB01064701",
										"title": "3",
										"idx": 2
									}
								},
								"value": {
									"status": "VALID",
									"rankMeansDifference": 0.5,
									"statistic": 0.08664021823116332,
									"pValueAdjusted": {
										"value": 1.0,
										"level": 0.05,
										"isSignificant": false,
										"state": "P_VALUE_EQUAL"
									},
									"sample1": {
										"id": {
											"col": {
												"uid": "91175BDE-9F93-45FC-B6D8-288DBE8251A8",
												"title": "1",
												"idx": 0
											}
										},
										"value": {
											"mean": 13.5,
											"n": 3
										}
									},
									"sample2": {
										"id": {
											"col": {
												"uid": "79FEE001-792F-419A-9851-9ACB01064701",
												"title": "3",
												"idx": 2
											}
										},
										"value": {
											"mean": 13.0,
											"n": 3
										}
									}
								}
							},
							"9435c6de-8e93-589c-99ae-41d3b637c90b": {
								"id": {
									"col": {
										"uid": "0140B09A-B5A9-45D6-AA59-7F89601FCD6F",
										"title": "4a",
										"idx": 3
									}
								},
								"value": {
									"status": "VALID",
									"rankMeansDifference": 9.666666666666666,
									"statistic": 1.675044219135824,
									"pValueAdjusted": {
										"value": 1.0,
										"level": 0.05,
										"isSignificant": false,
										"state": "P_VALUE_EQUAL"
									},
									"sample1": {
										"id": {
											"col": {
												"uid": "91175BDE-9F93-45FC-B6D8-288DBE8251A8",
												"title": "1",
												"idx": 0
											}
										},
										"value": {
											"mean": 13.5,
											"n": 3
										}
									},
									"sample2": {
										"id": {
											"col": {
												"uid": "0140B09A-B5A9-45D6-AA59-7F89601FCD6F",
												"title": "4a",
												"idx": 3
											}
										},
										"value": {
											"mean": 3.8333333333333335,
											"n": 3
										}
									}
								}
							},
							"a0c00899-0ecb-5326-9031-bc9524aca2f3": {
								"id": {
									"col": {
										"uid": "A356113B-2E3E-49D7-A85B-1E70A2CC390E",
										"title": "4b",
										"idx": 4
									}
								},
								"value": {
									"status": "VALID",
									"rankMeansDifference": -6.833333333333332,
									"statistic": 1.1840829824925652,
									"pValueAdjusted": {
										"value": 1.0,
										"level": 0.05,
										"isSignificant": false,
										"state": "P_VALUE_EQUAL"
									},
									"sample1": {
										"id": {
											"col": {
												"uid": "91175BDE-9F93-45FC-B6D8-288DBE8251A8",
												"title": "1",
												"idx": 0
											}
										},
										"value": {
											"mean": 13.5,
											"n": 3
										}
									},
									"sample2": {
										"id": {
											"col": {
												"uid": "A356113B-2E3E-49D7-A85B-1E70A2CC390E",
												"title": "4b",
												"idx": 4
											}
										},
										"value": {
											"mean": 20.333333333333332,
											"n": 3
										}
									}
								}
							},
							"423d0896-e528-57d4-8e86-99c95518f952": {
								"id": {
									"col": {
										"uid": "4713C414-312E-4726-ADC6-19A8789CBE08",
										"title": "4c",
										"idx": 5
									}
								},
								"value": {
									"status": "VALID",
									"rankMeansDifference": -2.0,
									"statistic": 0.34656087292465326,
									"pValueAdjusted": {
										"value": 1.0,
										"level": 0.05,
										"isSignificant": false,
										"state": "P_VALUE_EQUAL"
									},
									"sample1": {
										"id": {
											"col": {
												"uid": "91175BDE-9F93-45FC-B6D8-288DBE8251A8",
												"title": "1",
												"idx": 0
											}
										},
										"value": {
											"mean": 13.5,
											"n": 3
										}
									},
									"sample2": {
										"id": {
											"col": {
												"uid": "4713C414-312E-4726-ADC6-19A8789CBE08",
												"title": "4c",
												"idx": 5
											}
										},
										"value": {
											"mean": 15.5,
											"n": 3
										}
									}
								}
							},
							"c177892b-90e4-5008-bb38-5c48035ff13d": {
								"id": {
									"col": {
										"uid": "3D93A625-D0D8-462E-995B-96A2DC043ADB",
										"title": "5",
										"idx": 6
									}
								},
								"value": {
									"status": "VALID",
									"rankMeansDifference": 1.5,
									"statistic": 0.25992065469348996,
									"pValueAdjusted": {
										"value": 1.0,
										"level": 0.05,
										"isSignificant": false,
										"state": "P_VALUE_EQUAL"
									},
									"sample1": {
										"id": {
											"col": {
												"uid": "91175BDE-9F93-45FC-B6D8-288DBE8251A8",
												"title": "1",
												"idx": 0
											}
										},
										"value": {
											"mean": 13.5,
											"n": 3
										}
									},
									"sample2": {
										"id": {
											"col": {
												"uid": "3D93A625-D0D8-462E-995B-96A2DC043ADB",
												"title": "5",
												"idx": 6
											}
										},
										"value": {
											"mean": 12.0,
											"n": 3
										}
									}
								}
							},
							"52198ad9-5fcb-5f8d-95fd-d76caa7c0862": {
								"id": {
									"col": {
										"uid": "DA4E42E5-99FD-418F-AF78-7CDA4A2AB250",
										"title": "Overall",
										"idx": 7
									}
								},
								"value": {
									"status": "VALID",
									"rankMeansDifference": -1.166666666666666,
									"statistic": 0.20216050920604764,
									"pValueAdjusted": {
										"value": 1.0,
										"level": 0.05,
										"isSignificant": false,
										"state": "P_VALUE_EQUAL"
									},
									"sample1": {
										"id": {
											"col": {
												"uid": "91175BDE-9F93-45FC-B6D8-288DBE8251A8",
												"title": "1",
												"idx": 0
											}
										},
										"value": {
											"mean": 13.5,
											"n": 3
										}
									},
									"sample2": {
										"id": {
											"col": {
												"uid": "DA4E42E5-99FD-418F-AF78-7CDA4A2AB250",
												"title": "Overall",
												"idx": 7
											}
										},
										"value": {
											"mean": 14.666666666666666,
											"n": 3
										}
									}
								}
							}
						}
					},
					"bc9c2dd2-3061-527a-b725-f3021cb4a4e1": {
						"id": {
							"col": {
								"uid": "8D53AA4A-7467-459F-AB25-17B8F22C1E4F",
								"title": "2",
								"idx": 1
							}
						},
						"value": {
							"d978e8a1-99ce-52d7-8cf0-4af5dd58776f": {
								"id": {
									"col": {
										"uid": "79FEE001-792F-419A-9851-9ACB01064701",
										"title": "3",
										"idx": 2
									}
								},
								"value": {
									"status": "VALID",
									"rankMeansDifference": -5.833333333333333,
									"statistic": 1.0108025460302386,
									"pValueAdjusted": {
										"value": 1.0,
										"level": 0.05,
										"isSignificant": false,
										"state": "P_VALUE_EQUAL"
									},
									"sample1": {
										"id": {
											"col": {
												"uid": "8D53AA4A-7467-459F-AB25-17B8F22C1E4F",
												"title": "2",
												"idx": 1
											}
										},
										"value": {
											"mean": 7.166666666666667,
											"n": 3
										}
									},
									"sample2": {
										"id": {
											"col": {
												"uid": "79FEE001-792F-419A-9851-9ACB01064701",
												"title": "3",
												"idx": 2
											}
										},
										"value": {
											"mean": 13.0,
											"n": 3
										}
									}
								}
							},
							"9435c6de-8e93-589c-99ae-41d3b637c90b": {
								"id": {
									"col": {
										"uid": "0140B09A-B5A9-45D6-AA59-7F89601FCD6F",
										"title": "4a",
										"idx": 3
									}
								},
								"value": {
									"status": "VALID",
									"rankMeansDifference": 3.3333333333333335,
									"statistic": 0.5776014548744222,
									"pValueAdjusted": {
										"value": 1.0,
										"level": 0.05,
										"isSignificant": false,
										"state": "P_VALUE_EQUAL"
									},
									"sample1": {
										"id": {
											"col": {
												"uid": "8D53AA4A-7467-459F-AB25-17B8F22C1E4F",
												"title": "2",
												"idx": 1
											}
										},
										"value": {
											"mean": 7.166666666666667,
											"n": 3
										}
									},
									"sample2": {
										"id": {
											"col": {
												"uid": "0140B09A-B5A9-45D6-AA59-7F89601FCD6F",
												"title": "4a",
												"idx": 3
											}
										},
										"value": {
											"mean": 3.8333333333333335,
											"n": 3
										}
									}
								}
							},
							"a0c00899-0ecb-5326-9031-bc9524aca2f3": {
								"id": {
									"col": {
										"uid": "A356113B-2E3E-49D7-A85B-1E70A2CC390E",
										"title": "4b",
										"idx": 4
									}
								},
								"value": {
									"status": "VALID",
									"rankMeansDifference": -13.166666666666664,
									"statistic": 2.281525746753967,
									"pValueAdjusted": {
										"value": 0.6304859386529987,
										"level": 0.05,
										"isSignificant": false,
										"state": "P_VALUE_EQUAL"
									},
									"sample1": {
										"id": {
											"col": {
												"uid": "8D53AA4A-7467-459F-AB25-17B8F22C1E4F",
												"title": "2",
												"idx": 1
											}
										},
										"value": {
											"mean": 7.166666666666667,
											"n": 3
										}
									},
									"sample2": {
										"id": {
											"col": {
												"uid": "A356113B-2E3E-49D7-A85B-1E70A2CC390E",
												"title": "4b",
												"idx": 4
											}
										},
										"value": {
											"mean": 20.333333333333332,
											"n": 3
										}
									}
								}
							},
							"423d0896-e528-57d4-8e86-99c95518f952": {
								"id": {
									"col": {
										"uid": "4713C414-312E-4726-ADC6-19A8789CBE08",
										"title": "4c",
										"idx": 5
									}
								},
								"value": {
									"status": "VALID",
									"rankMeansDifference": -8.333333333333332,
									"statistic": 1.444003637186055,
									"pValueAdjusted": {
										"value": 1.0,
										"level": 0.05,
										"isSignificant": false,
										"state": "P_VALUE_EQUAL"
									},
									"sample1": {
										"id": {
											"col": {
												"uid": "8D53AA4A-7467-459F-AB25-17B8F22C1E4F",
												"title": "2",
												"idx": 1
											}
										},
										"value": {
											"mean": 7.166666666666667,
											"n": 3
										}
									},
									"sample2": {
										"id": {
											"col": {
												"uid": "4713C414-312E-4726-ADC6-19A8789CBE08",
												"title": "4c",
												"idx": 5
											}
										},
										"value": {
											"mean": 15.5,
											"n": 3
										}
									}
								}
							},
							"c177892b-90e4-5008-bb38-5c48035ff13d": {
								"id": {
									"col": {
										"uid": "3D93A625-D0D8-462E-995B-96A2DC043ADB",
										"title": "5",
										"idx": 6
									}
								},
								"value": {
									"status": "VALID",
									"rankMeansDifference": -4.833333333333333,
									"statistic": 0.837522109567912,
									"pValueAdjusted": {
										"value": 1.0,
										"level": 0.05,
										"isSignificant": false,
										"state": "P_VALUE_EQUAL"
									},
									"sample1": {
										"id": {
											"col": {
												"uid": "8D53AA4A-7467-459F-AB25-17B8F22C1E4F",
												"title": "2",
												"idx": 1
											}
										},
										"value": {
											"mean": 7.166666666666667,
											"n": 3
										}
									},
									"sample2": {
										"id": {
											"col": {
												"uid": "3D93A625-D0D8-462E-995B-96A2DC043ADB",
												"title": "5",
												"idx": 6
											}
										},
										"value": {
											"mean": 12.0,
											"n": 3
										}
									}
								}
							},
							"52198ad9-5fcb-5f8d-95fd-d76caa7c0862": {
								"id": {
									"col": {
										"uid": "DA4E42E5-99FD-418F-AF78-7CDA4A2AB250",
										"title": "Overall",
										"idx": 7
									}
								},
								"value": {
									"status": "VALID",
									"rankMeansDifference": -7.499999999999999,
									"statistic": 1.2996032734674496,
									"pValueAdjusted": {
										"value": 1.0,
										"level": 0.05,
										"isSignificant": false,
										"state": "P_VALUE_EQUAL"
									},
									"sample1": {
										"id": {
											"col": {
												"uid": "8D53AA4A-7467-459F-AB25-17B8F22C1E4F",
												"title": "2",
												"idx": 1
											}
										},
										"value": {
											"mean": 7.166666666666667,
											"n": 3
										}
									},
									"sample2": {
										"id": {
											"col": {
												"uid": "DA4E42E5-99FD-418F-AF78-7CDA4A2AB250",
												"title": "Overall",
												"idx": 7
											}
										},
										"value": {
											"mean": 14.666666666666666,
											"n": 3
										}
									}
								}
							}
						}
					},
					"d978e8a1-99ce-52d7-8cf0-4af5dd58776f": {
						"id": {
							"col": {
								"uid": "79FEE001-792F-419A-9851-9ACB01064701",
								"title": "3",
								"idx": 2
							}
						},
						"value": {
							"9435c6de-8e93-589c-99ae-41d3b637c90b": {
								"id": {
									"col": {
										"uid": "0140B09A-B5A9-45D6-AA59-7F89601FCD6F",
										"title": "4a",
										"idx": 3
									}
								},
								"value": {
									"status": "VALID",
									"rankMeansDifference": 9.166666666666666,
									"statistic": 1.5884040009046607,
									"pValueAdjusted": {
										"value": 1.0,
										"level": 0.05,
										"isSignificant": false,
										"state": "P_VALUE_EQUAL"
									},
									"sample1": {
										"id": {
											"col": {
												"uid": "79FEE001-792F-419A-9851-9ACB01064701",
												"title": "3",
												"idx": 2
											}
										},
										"value": {
											"mean": 13.0,
											"n": 3
										}
									},
									"sample2": {
										"id": {
											"col": {
												"uid": "0140B09A-B5A9-45D6-AA59-7F89601FCD6F",
												"title": "4a",
												"idx": 3
											}
										},
										"value": {
											"mean": 3.8333333333333335,
											"n": 3
										}
									}
								}
							},
							"a0c00899-0ecb-5326-9031-bc9524aca2f3": {
								"id": {
									"col": {
										"uid": "A356113B-2E3E-49D7-A85B-1E70A2CC390E",
										"title": "4b",
										"idx": 4
									}
								},
								"value": {
									"status": "VALID",
									"rankMeansDifference": -7.333333333333332,
									"statistic": 1.2707232007237284,
									"pValueAdjusted": {
										"value": 1.0,
										"level": 0.05,
										"isSignificant": false,
										"state": "P_VALUE_EQUAL"
									},
									"sample1": {
										"id": {
											"col": {
												"uid": "79FEE001-792F-419A-9851-9ACB01064701",
												"title": "3",
												"idx": 2
											}
										},
										"value": {
											"mean": 13.0,
											"n": 3
										}
									},
									"sample2": {
										"id": {
											"col": {
												"uid": "A356113B-2E3E-49D7-A85B-1E70A2CC390E",
												"title": "4b",
												"idx": 4
											}
										},
										"value": {
											"mean": 20.333333333333332,
											"n": 3
										}
									}
								}
							},
							"423d0896-e528-57d4-8e86-99c95518f952": {
								"id": {
									"col": {
										"uid": "4713C414-312E-4726-ADC6-19A8789CBE08",
										"title": "4c",
										"idx": 5
									}
								},
								"value": {
									"status": "VALID",
									"rankMeansDifference": -2.5,
									"statistic": 0.43320109115581656,
									"pValueAdjusted": {
										"value": 1.0,
										"level": 0.05,
										"isSignificant": false,
										"state": "P_VALUE_EQUAL"
									},
									"sample1": {
										"id": {
											"col": {
												"uid": "79FEE001-792F-419A-9851-9ACB01064701",
												"title": "3",
												"idx": 2
											}
										},
										"value": {
											"mean": 13.0,
											"n": 3
										}
									},
									"sample2": {
										"id": {
											"col": {
												"uid": "4713C414-312E-4726-ADC6-19A8789CBE08",
												"title": "4c",
												"idx": 5
											}
										},
										"value": {
											"mean": 15.5,
											"n": 3
										}
									}
								}
							},
							"c177892b-90e4-5008-bb38-5c48035ff13d": {
								"id": {
									"col": {
										"uid": "3D93A625-D0D8-462E-995B-96A2DC043ADB",
										"title": "5",
										"idx": 6
									}
								},
								"value": {
									"status": "VALID",
									"rankMeansDifference": 1.0,
									"statistic": 0.17328043646232663,
									"pValueAdjusted": {
										"value": 1.0,
										"level": 0.05,
										"isSignificant": false,
										"state": "P_VALUE_EQUAL"
									},
									"sample1": {
										"id": {
											"col": {
												"uid": "79FEE001-792F-419A-9851-9ACB01064701",
												"title": "3",
												"idx": 2
											}
										},
										"value": {
											"mean": 13.0,
											"n": 3
										}
									},
									"sample2": {
										"id": {
											"col": {
												"uid": "3D93A625-D0D8-462E-995B-96A2DC043ADB",
												"title": "5",
												"idx": 6
											}
										},
										"value": {
											"mean": 12.0,
											"n": 3
										}
									}
								}
							},
							"52198ad9-5fcb-5f8d-95fd-d76caa7c0862": {
								"id": {
									"col": {
										"uid": "DA4E42E5-99FD-418F-AF78-7CDA4A2AB250",
										"title": "Overall",
										"idx": 7
									}
								},
								"value": {
									"status": "VALID",
									"rankMeansDifference": -1.666666666666666,
									"statistic": 0.2888007274372109,
									"pValueAdjusted": {
										"value": 1.0,
										"level": 0.05,
										"isSignificant": false,
										"state": "P_VALUE_EQUAL"
									},
									"sample1": {
										"id": {
											"col": {
												"uid": "79FEE001-792F-419A-9851-9ACB01064701",
												"title": "3",
												"idx": 2
											}
										},
										"value": {
											"mean": 13.0,
											"n": 3
										}
									},
									"sample2": {
										"id": {
											"col": {
												"uid": "DA4E42E5-99FD-418F-AF78-7CDA4A2AB250",
												"title": "Overall",
												"idx": 7
											}
										},
										"value": {
											"mean": 14.666666666666666,
											"n": 3
										}
									}
								}
							}
						}
					},
					"9435c6de-8e93-589c-99ae-41d3b637c90b": {
						"id": {
							"col": {
								"uid": "0140B09A-B5A9-45D6-AA59-7F89601FCD6F",
								"title": "4a",
								"idx": 3
							}
						},
						"value": {
							"a0c00899-0ecb-5326-9031-bc9524aca2f3": {
								"id": {
									"col": {
										"uid": "A356113B-2E3E-49D7-A85B-1E70A2CC390E",
										"title": "4b",
										"idx": 4
									}
								},
								"value": {
									"status": "VALID",
									"rankMeansDifference": -16.5,
									"statistic": 2.8591272016283895,
									"pValueAdjusted": {
										"value": 0.11894635338135956,
										"level": 0.05,
										"isSignificant": false,
										"state": "P_VALUE_EQUAL"
									},
									"sample1": {
										"id": {
											"col": {
												"uid": "0140B09A-B5A9-45D6-AA59-7F89601FCD6F",
												"title": "4a",
												"idx": 3
											}
										},
										"value": {
											"mean": 3.8333333333333335,
											"n": 3
										}
									},
									"sample2": {
										"id": {
											"col": {
												"uid": "A356113B-2E3E-49D7-A85B-1E70A2CC390E",
												"title": "4b",
												"idx": 4
											}
										},
										"value": {
											"mean": 20.333333333333332,
											"n": 3
										}
									}
								}
							},
							"423d0896-e528-57d4-8e86-99c95518f952": {
								"id": {
									"col": {
										"uid": "4713C414-312E-4726-ADC6-19A8789CBE08",
										"title": "4c",
										"idx": 5
									}
								},
								"value": {
									"status": "VALID",
									"rankMeansDifference": -11.666666666666666,
									"statistic": 2.021605092060477,
									"pValueAdjusted": {
										"value": 1.0,
										"level": 0.05,
										"isSignificant": false,
										"state": "P_VALUE_EQUAL"
									},
									"sample1": {
										"id": {
											"col": {
												"uid": "0140B09A-B5A9-45D6-AA59-7F89601FCD6F",
												"title": "4a",
												"idx": 3
											}
										},
										"value": {
											"mean": 3.8333333333333335,
											"n": 3
										}
									},
									"sample2": {
										"id": {
											"col": {
												"uid": "4713C414-312E-4726-ADC6-19A8789CBE08",
												"title": "4c",
												"idx": 5
											}
										},
										"value": {
											"mean": 15.5,
											"n": 3
										}
									}
								}
							},
							"c177892b-90e4-5008-bb38-5c48035ff13d": {
								"id": {
									"col": {
										"uid": "3D93A625-D0D8-462E-995B-96A2DC043ADB",
										"title": "5",
										"idx": 6
									}
								},
								"value": {
									"status": "VALID",
									"rankMeansDifference": -8.166666666666666,
									"statistic": 1.415123564442334,
									"pValueAdjusted": {
										"value": 1.0,
										"level": 0.05,
										"isSignificant": false,
										"state": "P_VALUE_EQUAL"
									},
									"sample1": {
										"id": {
											"col": {
												"uid": "0140B09A-B5A9-45D6-AA59-7F89601FCD6F",
												"title": "4a",
												"idx": 3
											}
										},
										"value": {
											"mean": 3.8333333333333335,
											"n": 3
										}
									},
									"sample2": {
										"id": {
											"col": {
												"uid": "3D93A625-D0D8-462E-995B-96A2DC043ADB",
												"title": "5",
												"idx": 6
											}
										},
										"value": {
											"mean": 12.0,
											"n": 3
										}
									}
								}
							},
							"52198ad9-5fcb-5f8d-95fd-d76caa7c0862": {
								"id": {
									"col": {
										"uid": "DA4E42E5-99FD-418F-AF78-7CDA4A2AB250",
										"title": "Overall",
										"idx": 7
									}
								},
								"value": {
									"status": "VALID",
									"rankMeansDifference": -10.833333333333332,
									"statistic": 1.8772047283418716,
									"pValueAdjusted": {
										"value": 1.0,
										"level": 0.05,
										"isSignificant": false,
										"state": "P_VALUE_EQUAL"
									},
									"sample1": {
										"id": {
											"col": {
												"uid": "0140B09A-B5A9-45D6-AA59-7F89601FCD6F",
												"title": "4a",
												"idx": 3
											}
										},
										"value": {
											"mean": 3.8333333333333335,
											"n": 3
										}
									},
									"sample2": {
										"id": {
											"col": {
												"uid": "DA4E42E5-99FD-418F-AF78-7CDA4A2AB250",
												"title": "Overall",
												"idx": 7
											}
										},
										"value": {
											"mean": 14.666666666666666,
											"n": 3
										}
									}
								}
							}
						}
					},
					"a0c00899-0ecb-5326-9031-bc9524aca2f3": {
						"id": {
							"col": {
								"uid": "A356113B-2E3E-49D7-A85B-1E70A2CC390E",
								"title": "4b",
								"idx": 4
							}
						},
						"value": {
							"423d0896-e528-57d4-8e86-99c95518f952": {
								"id": {
									"col": {
										"uid": "4713C414-312E-4726-ADC6-19A8789CBE08",
										"title": "4c",
										"idx": 5
									}
								},
								"value": {
									"status": "VALID",
									"rankMeansDifference": 4.833333333333332,
									"statistic": 0.8375221095679118,
									"pValueAdjusted": {
										"value": 1.0,
										"level": 0.05,
										"isSignificant": false,
										"state": "P_VALUE_EQUAL"
									},
									"sample1": {
										"id": {
											"col": {
												"uid": "A356113B-2E3E-49D7-A85B-1E70A2CC390E",
												"title": "4b",
												"idx": 4
											}
										},
										"value": {
											"mean": 20.333333333333332,
											"n": 3
										}
									},
									"sample2": {
										"id": {
											"col": {
												"uid": "4713C414-312E-4726-ADC6-19A8789CBE08",
												"title": "4c",
												"idx": 5
											}
										},
										"value": {
											"mean": 15.5,
											"n": 3
										}
									}
								}
							},
							"c177892b-90e4-5008-bb38-5c48035ff13d": {
								"id": {
									"col": {
										"uid": "3D93A625-D0D8-462E-995B-96A2DC043ADB",
										"title": "5",
										"idx": 6
									}
								},
								"value": {
									"status": "VALID",
									"rankMeansDifference": 8.333333333333332,
									"statistic": 1.444003637186055,
									"pValueAdjusted": {
										"value": 1.0,
										"level": 0.05,
										"isSignificant": false,
										"state": "P_VALUE_EQUAL"
									},
									"sample1": {
										"id": {
											"col": {
												"uid": "A356113B-2E3E-49D7-A85B-1E70A2CC390E",
												"title": "4b",
												"idx": 4
											}
										},
										"value": {
											"mean": 20.333333333333332,
											"n": 3
										}
									},
									"sample2": {
										"id": {
											"col": {
												"uid": "3D93A625-D0D8-462E-995B-96A2DC043ADB",
												"title": "5",
												"idx": 6
											}
										},
										"value": {
											"mean": 12.0,
											"n": 3
										}
									}
								}
							},
							"52198ad9-5fcb-5f8d-95fd-d76caa7c0862": {
								"id": {
									"col": {
										"uid": "DA4E42E5-99FD-418F-AF78-7CDA4A2AB250",
										"title": "Overall",
										"idx": 7
									}
								},
								"value": {
									"status": "VALID",
									"rankMeansDifference": 5.666666666666666,
									"statistic": 0.9819224732865175,
									"pValueAdjusted": {
										"value": 1.0,
										"level": 0.05,
										"isSignificant": false,
										"state": "P_VALUE_EQUAL"
									},
									"sample1": {
										"id": {
											"col": {
												"uid": "A356113B-2E3E-49D7-A85B-1E70A2CC390E",
												"title": "4b",
												"idx": 4
											}
										},
										"value": {
											"mean": 20.333333333333332,
											"n": 3
										}
									},
									"sample2": {
										"id": {
											"col": {
												"uid": "DA4E42E5-99FD-418F-AF78-7CDA4A2AB250",
												"title": "Overall",
												"idx": 7
											}
										},
										"value": {
											"mean": 14.666666666666666,
											"n": 3
										}
									}
								}
							}
						}
					},
					"423d0896-e528-57d4-8e86-99c95518f952": {
						"id": {
							"col": {
								"uid": "4713C414-312E-4726-ADC6-19A8789CBE08",
								"title": "4c",
								"idx": 5
							}
						},
						"value": {
							"c177892b-90e4-5008-bb38-5c48035ff13d": {
								"id": {
									"col": {
										"uid": "3D93A625-D0D8-462E-995B-96A2DC043ADB",
										"title": "5",
										"idx": 6
									}
								},
								"value": {
									"status": "VALID",
									"rankMeansDifference": 3.5,
									"statistic": 0.6064815276181432,
									"pValueAdjusted": {
										"value": 1.0,
										"level": 0.05,
										"isSignificant": false,
										"state": "P_VALUE_EQUAL"
									},
									"sample1": {
										"id": {
											"col": {
												"uid": "4713C414-312E-4726-ADC6-19A8789CBE08",
												"title": "4c",
												"idx": 5
											}
										},
										"value": {
											"mean": 15.5,
											"n": 3
										}
									},
									"sample2": {
										"id": {
											"col": {
												"uid": "3D93A625-D0D8-462E-995B-96A2DC043ADB",
												"title": "5",
												"idx": 6
											}
										},
										"value": {
											"mean": 12.0,
											"n": 3
										}
									}
								}
							},
							"52198ad9-5fcb-5f8d-95fd-d76caa7c0862": {
								"id": {
									"col": {
										"uid": "DA4E42E5-99FD-418F-AF78-7CDA4A2AB250",
										"title": "Overall",
										"idx": 7
									}
								},
								"value": {
									"status": "VALID",
									"rankMeansDifference": 0.8333333333333339,
									"statistic": 0.14440036371860562,
									"pValueAdjusted": {
										"value": 1.0,
										"level": 0.05,
										"isSignificant": false,
										"state": "P_VALUE_EQUAL"
									},
									"sample1": {
										"id": {
											"col": {
												"uid": "4713C414-312E-4726-ADC6-19A8789CBE08",
												"title": "4c",
												"idx": 5
											}
										},
										"value": {
											"mean": 15.5,
											"n": 3
										}
									},
									"sample2": {
										"id": {
											"col": {
												"uid": "DA4E42E5-99FD-418F-AF78-7CDA4A2AB250",
												"title": "Overall",
												"idx": 7
											}
										},
										"value": {
											"mean": 14.666666666666666,
											"n": 3
										}
									}
								}
							}
						}
					},
					"c177892b-90e4-5008-bb38-5c48035ff13d": {
						"id": {
							"col": {
								"uid": "3D93A625-D0D8-462E-995B-96A2DC043ADB",
								"title": "5",
								"idx": 6
							}
						},
						"value": {
							"52198ad9-5fcb-5f8d-95fd-d76caa7c0862": {
								"id": {
									"col": {
										"uid": "DA4E42E5-99FD-418F-AF78-7CDA4A2AB250",
										"title": "Overall",
										"idx": 7
									}
								},
								"value": {
									"status": "VALID",
									"rankMeansDifference": -2.666666666666666,
									"statistic": 0.4620811638995376,
									"pValueAdjusted": {
										"value": 1.0,
										"level": 0.05,
										"isSignificant": false,
										"state": "P_VALUE_EQUAL"
									},
									"sample1": {
										"id": {
											"col": {
												"uid": "3D93A625-D0D8-462E-995B-96A2DC043ADB",
												"title": "5",
												"idx": 6
											}
										},
										"value": {
											"mean": 12.0,
											"n": 3
										}
									},
									"sample2": {
										"id": {
											"col": {
												"uid": "DA4E42E5-99FD-418F-AF78-7CDA4A2AB250",
												"title": "Overall",
												"idx": 7
											}
										},
										"value": {
											"mean": 14.666666666666666,
											"n": 3
										}
									}
								}
							}
						}
					}
				}
			},
			"compactLetterDisplay": {
				"status": "VALID",
				"letterCount": 1,
				"sampleCount": 8,
				"samples": {
					"a0c00899-0ecb-5326-9031-bc9524aca2f3": {
						"id": {
							"col": {
								"uid": "A356113B-2E3E-49D7-A85B-1E70A2CC390E",
								"title": "4b",
								"idx": 4
							}
						},
						"value": "A"
					},
					"423d0896-e528-57d4-8e86-99c95518f952": {
						"id": {
							"col": {
								"uid": "4713C414-312E-4726-ADC6-19A8789CBE08",
								"title": "4c",
								"idx": 5
							}
						},
						"value": "A"
					},
					"07049d95-84c2-561f-b5f1-73dd98ae29ac": {
						"id": {
							"col": {
								"uid": "91175BDE-9F93-45FC-B6D8-288DBE8251A8",
								"title": "1",
								"idx": 0
							}
						},
						"value": "A"
					},
					"52198ad9-5fcb-5f8d-95fd-d76caa7c0862": {
						"id": {
							"col": {
								"uid": "DA4E42E5-99FD-418F-AF78-7CDA4A2AB250",
								"title": "Overall",
								"idx": 7
							}
						},
						"value": "A"
					},
					"d978e8a1-99ce-52d7-8cf0-4af5dd58776f": {
						"id": {
							"col": {
								"uid": "79FEE001-792F-419A-9851-9ACB01064701",
								"title": "3",
								"idx": 2
							}
						},
						"value": "A"
					},
					"c177892b-90e4-5008-bb38-5c48035ff13d": {
						"id": {
							"col": {
								"uid": "3D93A625-D0D8-462E-995B-96A2DC043ADB",
								"title": "5",
								"idx": 6
							}
						},
						"value": "A"
					},
					"bc9c2dd2-3061-527a-b725-f3021cb4a4e1": {
						"id": {
							"col": {
								"uid": "8D53AA4A-7467-459F-AB25-17B8F22C1E4F",
								"title": "2",
								"idx": 1
							}
						},
						"value": "A"
					},
					"9435c6de-8e93-589c-99ae-41d3b637c90b": {
						"id": {
							"col": {
								"uid": "0140B09A-B5A9-45D6-AA59-7F89601FCD6F",
								"title": "4a",
								"idx": 3
							}
						},
						"value": "A"
					}
				}
			},
			"dataSummary": {
				"levelCount": 8,
				"pointCount": 24
			}
		},
		"descriptiveStatistics": {
			"07049d95-84c2-561f-b5f1-73dd98ae29ac": {
				"id": {
					"col": {
						"uid": "91175BDE-9F93-45FC-B6D8-288DBE8251A8",
						"title": "1",
						"idx": 0
					}
				},
				"value": {
					"n": 3,
					"mean": 20.0,
					"sd": 20.0,
					"meanSE": 11.547005383792516,
					"meanCI": {
						"lower": -29.6827542350066,
						"upper": 69.6827542350066,
						"level": 95.0
					},
					"minimum": 0.0,
					"firstQuartile": 0.0,
					"median": 20.0,
					"thirdQuartile": 40.0,
					"maximum": 40.0,
					"meanRanks": 13.5
				}
			},
			"bc9c2dd2-3061-527a-b725-f3021cb4a4e1": {
				"id": {
					"col": {
						"uid": "8D53AA4A-7467-459F-AB25-17B8F22C1E4F",
						"title": "2",
						"idx": 1
					}
				},
				"value": {
					"n": 3,
					"mean": 11.111111112333333,
					"sd": 5.09175077384616,
					"meanSE": 2.939723679926566,
					"meanCI": {
						"lower": -1.5374990038118383,
						"upper": 23.759721228478504,
						"level": 95.0
					},
					"minimum": 6.666666667,
					"firstQuartile": 6.666666667,
					"median": 10.0,
					"thirdQuartile": 16.66666667,
					"maximum": 16.66666667,
					"meanRanks": 7.166666666666667
				}
			},
			"d978e8a1-99ce-52d7-8cf0-4af5dd58776f": {
				"id": {
					"col": {
						"uid": "79FEE001-792F-419A-9851-9ACB01064701",
						"title": "3",
						"idx": 2
					}
				},
				"value": {
					"n": 3,
					"mean": 18.095238093666666,
					"sd": 10.033955954691063,
					"meanSE": 5.793107171477734,
					"meanCI": {
						"lower": -6.830490291423192,
						"upper": 43.02096647875652,
						"level": 95.0
					},
					"minimum": 8.571428571,
					"firstQuartile": 8.571428571,
					"median": 17.14285714,
					"thirdQuartile": 28.57142857,
					"maximum": 28.57142857,
					"meanRanks": 13.0
				}
			},
			"9435c6de-8e93-589c-99ae-41d3b637c90b": {
				"id": {
					"col": {
						"uid": "0140B09A-B5A9-45D6-AA59-7F89601FCD6F",
						"title": "4a",
						"idx": 3
					}
				},
				"value": {
					"n": 3,
					"mean": 4.4444444443333335,
					"sd": 4.4444444445,
					"meanSE": 2.566001196430412,
					"meanCI": {
						"lower": -6.596167608028365,
						"upper": 15.485056496695032,
						"level": 95.0
					},
					"minimum": 0.0,
					"firstQuartile": 0.0,
					"median": 4.444444444,
					"thirdQuartile": 8.888888889,
					"maximum": 8.888888889,
					"meanRanks": 3.8333333333333335
				}
			},
			"a0c00899-0ecb-5326-9031-bc9524aca2f3": {
				"id": {
					"col": {
						"uid": "A356113B-2E3E-49D7-A85B-1E70A2CC390E",
						"title": "4b",
						"idx": 4
					}
				},
				"value": {
					"n": 3,
					"mean": 36.231884056666665,
					"sd": 18.742778488058434,
					"meanSE": 10.821148205442064,
					"meanCI": {
						"lower": -10.327758808502125,
						"upper": 82.79152692183546,
						"level": 95.0
					},
					"minimum": 19.56521739,
					"firstQuartile": 19.56521739,
					"median": 32.60869565,
					"thirdQuartile": 56.52173913,
					"maximum": 56.52173913,
					"meanRanks": 20.333333333333332
				}
			},
			"423d0896-e528-57d4-8e86-99c95518f952": {
				"id": {
					"col": {
						"uid": "4713C414-312E-4726-ADC6-19A8789CBE08",
						"title": "4c",
						"idx": 5
					}
				},
				"value": {
					"n": 3,
					"mean": 22.916666666666668,
					"sd": 5.511981894901525,
					"meanSE": 3.182344230789739,
					"meanCI": {
						"lower": 9.224144575056746,
						"upper": 36.60918875827659,
						"level": 95.0
					},
					"minimum": 16.66666667,
					"firstQuartile": 16.66666667,
					"median": 25.0,
					"thirdQuartile": 27.08333333,
					"maximum": 27.08333333,
					"meanRanks": 15.5
				}
			},
			"c177892b-90e4-5008-bb38-5c48035ff13d": {
				"id": {
					"col": {
						"uid": "3D93A625-D0D8-462E-995B-96A2DC043ADB",
						"title": "5",
						"idx": 6
					}
				},
				"value": {
					"n": 3,
					"mean": 17.730496456,
					"sd": 9.594148411033727,
					"meanSE": 5.5391841677555425,
					"meanCI": {
						"lower": -6.102689423978386,
						"upper": 41.563682335978385,
						"level": 95.0
					},
					"minimum": 8.510638298,
					"firstQuartile": 8.510638298,
					"median": 17.0212766,
					"thirdQuartile": 27.65957447,
					"maximum": 27.65957447,
					"meanRanks": 12.0
				}
			},
			"52198ad9-5fcb-5f8d-95fd-d76caa7c0862": {
				"id": {
					"col": {
						"uid": "DA4E42E5-99FD-418F-AF78-7CDA4A2AB250",
						"title": "Overall",
						"idx": 7
					}
				},
				"value": {
					"n": 3,
					"mean": 19.010416666666668,
					"sd": 2.8258508351836853,
					"meanSE": 1.6315057403830295,
					"meanCI": {
						"lower": 11.99061403920571,
						"upper": 26.030219294127626,
						"level": 95.0
					},
					"minimum": 17.1875,
					"firstQuartile": 17.1875,
					"median": 17.578125,
					"thirdQuartile": 22.265625,
					"maximum": 22.265625,
					"meanRanks": 14.666666666666666
				}
			}
		}
	}
}
```
