## Supplementary material for "Performance of a Large Language Model in BI-RADS Classification of Ultrasound Based Breast Lesions": parameters.json

```
{
	"@class": "AnalysisParameters",
	"$id": "analyses/contingency/parameters.schema.json",
	"version": "0.0.0",
	"content": {
		"calc": {
			"method": "CHI_SQUARE_TEST",
			"relativeRisk": {
				"calculate": false,
				"ciMethod": "CI_RELATIVE_RISK_METHOD_KOOPMAN"
			},
			"differenceBetweenProportions": {
				"calculate": false,
				"ciMethod": "CI_PROPORTIONS_DIFFERENCE_METHOD_NEWCOMBE_WILSON_CC"
			},
			"oddsRatio": {
				"calculate": false,
				"ciMethod": "CI_ODDS_RATIO_METHOD_BAPTISTA_PIKE"
			},
			"proportions": {
				"calculate": false,
				"ciMethod": "CI_PROPORTION_METHOD_WILSON_BROWN"
			}
		},
		"options": {
			"pValueTailType": "P_VALUE_TWO_TAILED",
			"significanceLevel": 0.05
		},
		"output": {
			"significantDigitCount": 4,
			"pValueStyle": {
				"type": "P_VALUE_STYLE_GP",
				"decimalDigitCount": 6
			}
		}
	}
}
```
