## Supplementary material for "Performance of a Large Language Model in BI-RADS Classification of Ultrasound Based Breast Lesions": sheet.json

```
{
	"@class": "AnalysisSheet",
	"uid": "1B95340C-3419-4126-A9E9-4FA9DF6BDB81",
	"fenID": 1,
	"title": "Contingency of Distribution",
	"$id": "analyses/sheet.schema.json",
	"analysisClass": "CONTINGENCY_TABLE",
	"isAllDataAnalyzed": true,
	"isCalculated": false,
	"currentResultSheet": "27AAC6E2-4091-4DB9-8A79-79B728C5E0C2",
	"defaultResultSheet": "27AAC6E2-4091-4DB9-8A79-79B728C5E0C2",
	"preferredResultSheet": "27AAC6E2-4091-4DB9-8A79-79B728C5E0C2",
	"minRequiredVersion": {
		"major": 0,
		"minor": 0,
		"subminor": 0,
		"build": 0
	},
	"resultSheets": [
		{
			"uid": "27AAC6E2-4091-4DB9-8A79-79B728C5E0C2",
			"title": "Tabular results"
		}
	],
	"inputDataSets": [
		{
			"uid": "1FECEB4C-0BEF-4908-9F82-2CD73F25C604",
			"title": "1",
			"idx": "A"
		},
		{
			"uid": "B4580D58-A857-4EAF-A75A-8BCAE0E53DD2",
			"title": "2",
			"idx": "B"
		},
		{
			"uid": "381D3363-804A-4F9E-9C8C-E737532BF4E3",
			"title": "3",
			"idx": "C"
		},
		{
			"uid": "89F4D852-DA86-4994-9269-243E7314A4A6",
			"title": "4a",
			"idx": "D"
		},
		{
			"uid": "164E5A07-75B7-43BF-B661-7EDC673A9DF3",
			"title": "4b",
			"idx": "E"
		},
		{
			"uid": "C184A91B-1B67-404B-A763-BE187E3910A1",
			"title": "4c",
			"idx": "F"
		},
		{
			"uid": "D4797DC7-94B9-4AC8-9279-EEAFDD09D04E",
			"title": "5",
			"idx": "G"
		},
		{
			"uid": "1AFCB11B-3F25-48E7-8852-CB88613A61D2",
			"title": "None",
			"idx": "H"
		}
	],
	"inputSheets": [
		{
			"uid": "E589C5A0-5FCD-44CB-A14E-5D72C8DD1668",
			"title": "Distribution"
		}
	]
}
```
