## Supplementary material for "Performance of a Large Language Model in BI-RADS Classification of Ultrasound Based Breast Lesions": parameters.json

```
{
	"@class": "AnalysisParameters",
	"$id": "analyses/descriptive_statistics/parameters.schema.json",
	"version": "0.0.0",
	"content": {
		"data": {
			"handleReplicatesAs": "AVERAGE"
		},
		"calc": {
			"sum": false,
			"mean": true,
			"meanCI": false,
			"coefficientOfVariation": false,
			"skewnessAndKurtosis": false,
			"minMaxRange": true,
			"median": false,
			"medianCI": false,
			"percentiles": false,
			"geometricMean": false,
			"geometricMeanCI": false,
			"harmonicMean": false,
			"harmonicMeanCI": false,
			"quadraticMean": false,
			"quadraticMeanCI": false
		},
		"options": {
			"confidenceLevel": 95.0,
			"percentileLevel": 90.0
		},
		"output": {
			"significantDigitCount": 4,
			"pValueStyle": {
				"type": "P_VALUE_STYLE_GP",
				"decimalDigitCount": 6
			}
		}
	}
}
```
