## Supplementary material for "Performance of a Large Language Model in BI-RADS Classification of Ultrasound Based Breast Lesions": 9CA436D4-DDE4-436C-9800-9957D763AF4C.json

```
{
	"@class": "AnalysisView",
	"uid": "9CA436D4-DDE4-436C-9800-9957D763AF4C",
	"$id": "analyses/view.schema.json",
	"dataSheet": "7D9D4458-A0B0-4DD6-BAE6-33879531A783",
	"textBlocks": [
		{
			"block": "",
			"fenID": 2
		}
	],
	"name": "Descriptive statistics",
	"viewIdx": 0,
	"graphId": -1,
	"graphFlags": 0,
	"tabState": "AUTO",
	"isVisible": true,
	"isInternal": false,
	"isColumnLabelsVisible": true
}
```
