## Supplementary material for "Performance of a Large Language Model in BI-RADS Classification of Ultrasound Based Breast Lesions": results.json

```
{
	"@class": "AnalysisResults",
	"$id": "analyses/descriptive_statistics/results.schema.json",
	"version": "0.0.0",
	"content": {
		"status": {
			"error": "VALID",
			"warning": [
				"NON_POSITIVE_VALUES"
			]
		},
		"samples": {
			"07049d95-84c2-561f-b5f1-73dd98ae29ac": {
				"id": {
					"col": {
						"uid": "91175BDE-9F93-45FC-B6D8-288DBE8251A8",
						"title": "1",
						"idx": 0
					}
				},
				"value": {
					"n": 3,
					"sum": 60.0,
					"mean": 20.0,
					"sd": 20.0,
					"meanSE": 11.547005383792516,
					"meanCI": {
						"lower": -29.6827542350066,
						"upper": 69.6827542350066,
						"level": 95.0
					},
					"coeffOfVariation": 100.0,
					"skewness": 0.0,
					"kurtosis": "undefined",
					"qcLines": {
						"meanMinus3SD": -40.0,
						"meanMinus2SD": -20.0,
						"meanMinus1SD": 0.0,
						"meanPlus1SD": 40.0,
						"meanPlus2SD": 60.0,
						"meanPlus3SD": 80.0
					},
					"minimum": 0.0,
					"firstQuartile": 0.0,
					"median": 20.0,
					"thirdQuartile": 40.0,
					"maximum": 40.0,
					"percentiles": {
						"lower": 0.0,
						"upper": 40.0,
						"level": 90.0
					},
					"iqr": {
						"iqr": 40.0,
						"q1MinusIQR": -60.0,
						"q3PlusIQR": 100.0
					},
					"range": 40.0
				}
			},
			"bc9c2dd2-3061-527a-b725-f3021cb4a4e1": {
				"id": {
					"col": {
						"uid": "8D53AA4A-7467-459F-AB25-17B8F22C1E4F",
						"title": "2",
						"idx": 1
					}
				},
				"value": {
					"n": 3,
					"sum": 33.333333337,
					"mean": 11.111111112333333,
					"sd": 5.09175077384616,
					"meanSE": 2.939723679926566,
					"meanCI": {
						"lower": -1.5374990038118383,
						"upper": 23.759721228478504,
						"level": 95.0
					},
					"coeffOfVariation": 45.825756959574605,
					"skewness": 0.9352195302321356,
					"kurtosis": "undefined",
					"qcLines": {
						"meanMinus3SD": -4.164141209205146,
						"meanMinus2SD": 0.9276095646410134,
						"meanMinus1SD": 6.019360338487173,
						"meanPlus1SD": 16.20286188617949,
						"meanPlus2SD": 21.294612660025653,
						"meanPlus3SD": 26.386363433871814
					},
					"minimum": 6.666666667,
					"firstQuartile": 6.666666667,
					"median": 10.0,
					"thirdQuartile": 16.66666667,
					"maximum": 16.66666667,
					"percentiles": {
						"lower": 6.666666667,
						"upper": 16.66666667,
						"level": 90.0
					},
					"iqr": {
						"iqr": 10.000000003,
						"q1MinusIQR": -8.333333337500001,
						"q3PlusIQR": 31.6666666745
					},
					"range": 10.000000003
				}
			},
			"d978e8a1-99ce-52d7-8cf0-4af5dd58776f": {
				"id": {
					"col": {
						"uid": "79FEE001-792F-419A-9851-9ACB01064701",
						"title": "3",
						"idx": 2
					}
				},
				"value": {
					"n": 3,
					"sum": 54.285714281,
					"mean": 18.095238093666666,
					"sd": 10.033955954691063,
					"meanSE": 5.793107171477734,
					"meanCI": {
						"lower": -6.830490291423192,
						"upper": 43.02096647875652,
						"level": 95.0
					},
					"coeffOfVariation": 55.45080922810819,
					"skewness": 0.4232731608458836,
					"kurtosis": "undefined",
					"qcLines": {
						"meanMinus3SD": -12.006629770406523,
						"meanMinus2SD": -1.97267381571546,
						"meanMinus1SD": 8.061282138975603,
						"meanPlus1SD": 28.12919404835773,
						"meanPlus2SD": 38.16315000304879,
						"meanPlus3SD": 48.19710595773985
					},
					"minimum": 8.571428571,
					"firstQuartile": 8.571428571,
					"median": 17.14285714,
					"thirdQuartile": 28.57142857,
					"maximum": 28.57142857,
					"percentiles": {
						"lower": 8.571428571,
						"upper": 28.57142857,
						"level": 90.0
					},
					"iqr": {
						"iqr": 19.999999998999996,
						"q1MinusIQR": -21.428571427499996,
						"q3PlusIQR": 58.5714285685
					},
					"range": 19.999999998999996
				}
			},
			"9435c6de-8e93-589c-99ae-41d3b637c90b": {
				"id": {
					"col": {
						"uid": "0140B09A-B5A9-45D6-AA59-7F89601FCD6F",
						"title": "4a",
						"idx": 3
					}
				},
				"value": {
					"n": 3,
					"sum": 13.333333333,
					"mean": 4.4444444443333335,
					"sd": 4.4444444445,
					"meanSE": 2.566001196430412,
					"meanCI": {
						"lower": -6.596167608028365,
						"upper": 15.485056496695032,
						"level": 95.0
					},
					"coeffOfVariation": 100.00000000375,
					"skewness": 3.3750002796284394e-10,
					"kurtosis": "undefined",
					"qcLines": {
						"meanMinus3SD": -8.888888889166667,
						"meanMinus2SD": -4.444444444666667,
						"meanMinus1SD": -1.666666804567285e-10,
						"meanPlus1SD": 8.888888888833334,
						"meanPlus2SD": 13.333333333333334,
						"meanPlus3SD": 17.777777777833336
					},
					"minimum": 0.0,
					"firstQuartile": 0.0,
					"median": 4.444444444,
					"thirdQuartile": 8.888888889,
					"maximum": 8.888888889,
					"percentiles": {
						"lower": 0.0,
						"upper": 8.888888889,
						"level": 90.0
					},
					"iqr": {
						"iqr": 8.888888889,
						"q1MinusIQR": -13.3333333335,
						"q3PlusIQR": 22.2222222225
					},
					"range": 8.888888889
				}
			},
			"a0c00899-0ecb-5326-9031-bc9524aca2f3": {
				"id": {
					"col": {
						"uid": "A356113B-2E3E-49D7-A85B-1E70A2CC390E",
						"title": "4b",
						"idx": 4
					}
				},
				"value": {
					"n": 3,
					"sum": 108.69565217,
					"mean": 36.231884056666665,
					"sd": 18.742778488058434,
					"meanSE": 10.821148205442064,
					"meanCI": {
						"lower": -10.327758808502125,
						"upper": 82.79152692183546,
						"level": 95.0
					},
					"coeffOfVariation": 51.73006862890356,
					"skewness": 0.8373927738667041,
					"kurtosis": "undefined",
					"qcLines": {
						"meanMinus3SD": -19.996451407508637,
						"meanMinus2SD": -1.253672919450203,
						"meanMinus1SD": 17.48910556860823,
						"meanPlus1SD": 54.9746625447251,
						"meanPlus2SD": 73.71744103278354,
						"meanPlus3SD": 92.46021952084197
					},
					"minimum": 19.56521739,
					"firstQuartile": 19.56521739,
					"median": 32.60869565,
					"thirdQuartile": 56.52173913,
					"maximum": 56.52173913,
					"percentiles": {
						"lower": 19.56521739,
						"upper": 56.52173913,
						"level": 90.0
					},
					"iqr": {
						"iqr": 36.95652174,
						"q1MinusIQR": -35.86956522,
						"q3PlusIQR": 111.95652174
					},
					"range": 36.95652174
				}
			},
			"423d0896-e528-57d4-8e86-99c95518f952": {
				"id": {
					"col": {
						"uid": "4713C414-312E-4726-ADC6-19A8789CBE08",
						"title": "4c",
						"idx": 5
					}
				},
				"value": {
					"n": 3,
					"sum": 68.75,
					"mean": 22.916666666666668,
					"sd": 5.511981894901525,
					"meanSE": 3.182344230789739,
					"meanCI": {
						"lower": 9.224144575056746,
						"upper": 36.60918875827659,
						"level": 95.0
					},
					"coeffOfVariation": 24.052284632297564,
					"skewness": -1.4578629678766832,
					"kurtosis": "undefined",
					"qcLines": {
						"meanMinus3SD": 6.380720981962092,
						"meanMinus2SD": 11.892702876863618,
						"meanMinus1SD": 17.404684771765144,
						"meanPlus1SD": 28.428648561568192,
						"meanPlus2SD": 33.94063045646972,
						"meanPlus3SD": 39.45261235137124
					},
					"minimum": 16.66666667,
					"firstQuartile": 16.66666667,
					"median": 25.0,
					"thirdQuartile": 27.08333333,
					"maximum": 27.08333333,
					"percentiles": {
						"lower": 16.66666667,
						"upper": 27.08333333,
						"level": 90.0
					},
					"iqr": {
						"iqr": 10.416666659999997,
						"q1MinusIQR": 1.0416666800000058,
						"q3PlusIQR": 42.708333319999994
					},
					"range": 10.416666659999997
				}
			},
			"c177892b-90e4-5008-bb38-5c48035ff13d": {
				"id": {
					"col": {
						"uid": "3D93A625-D0D8-462E-995B-96A2DC043ADB",
						"title": "5",
						"idx": 6
					}
				},
				"value": {
					"n": 3,
					"sum": 53.191489368,
					"mean": 17.730496456,
					"sd": 9.594148411033727,
					"meanSE": 5.5391841677555425,
					"meanCI": {
						"lower": -6.102689423978386,
						"upper": 41.563682335978385,
						"level": 95.0
					},
					"coeffOfVariation": 54.11099703182347,
					"skewness": 0.33083181368488396,
					"kurtosis": "undefined",
					"qcLines": {
						"meanMinus3SD": -11.051948777101178,
						"meanMinus2SD": -1.4578003660674526,
						"meanMinus1SD": 8.136348044966274,
						"meanPlus1SD": 27.324644867033726,
						"meanPlus2SD": 36.918793278067454,
						"meanPlus3SD": 46.51294168910118
					},
					"minimum": 8.510638298,
					"firstQuartile": 8.510638298,
					"median": 17.0212766,
					"thirdQuartile": 27.65957447,
					"maximum": 27.65957447,
					"percentiles": {
						"lower": 8.510638298,
						"upper": 27.65957447,
						"level": 90.0
					},
					"iqr": {
						"iqr": 19.148936172,
						"q1MinusIQR": -20.21276596,
						"q3PlusIQR": 56.382978728
					},
					"range": 19.148936172
				}
			},
			"52198ad9-5fcb-5f8d-95fd-d76caa7c0862": {
				"id": {
					"col": {
						"uid": "DA4E42E5-99FD-418F-AF78-7CDA4A2AB250",
						"title": "Overall",
						"idx": 7
					}
				},
				"value": {
					"n": 3,
					"sum": 57.03125,
					"mean": 19.010416666666668,
					"sd": 2.8258508351836853,
					"meanSE": 1.6315057403830295,
					"meanCI": {
						"lower": 11.99061403920571,
						"upper": 26.030219294127626,
						"level": 95.0
					},
					"coeffOfVariation": 14.864749598774454,
					"skewness": 1.6948914255083583,
					"kurtosis": "undefined",
					"qcLines": {
						"meanMinus3SD": 10.532864161115612,
						"meanMinus2SD": 13.358714996299298,
						"meanMinus1SD": 16.18456583148298,
						"meanPlus1SD": 21.836267501850354,
						"meanPlus2SD": 24.662118337034038,
						"meanPlus3SD": 27.487969172217724
					},
					"minimum": 17.1875,
					"firstQuartile": 17.1875,
					"median": 17.578125,
					"thirdQuartile": 22.265625,
					"maximum": 22.265625,
					"percentiles": {
						"lower": 17.1875,
						"upper": 22.265625,
						"level": 90.0
					},
					"iqr": {
						"iqr": 5.078125,
						"q1MinusIQR": 9.5703125,
						"q3PlusIQR": 29.8828125
					},
					"range": 5.078125
				}
			}
		}
	}
}
```
