## Supplementary material for "Performance of a Large Language Model in BI-RADS Classification of Ultrasound Based Breast Lesions": E3F78A8D-642B-4240-8799-953DF31F5954.json

```
{
	"@class": "FloatingNote",
	"$id": "floating_note/floating_note.schema.json",
	"color": "yellow",
	"text": {
		"string": "These results were computed from the means you entered into the first subcolumn, and ignore any error values or sample sizes you entered in the other subcolumns.\r",
		"version": 1,
		"formatting": [
			{
				"range": "0~161",
				"attributes": {
					"fontSize": 10.0
				}
			}
		]
	},
	"position": "-1;-149",
	"positionCollapsed": "0;0",
	"size": {
		"width": 1242.0,
		"height": 82.0
	},
	"screenWidth": {
		"width": 1536.0,
		"height": 864.0
	},
	"screenDPI": 120,
	"isAuto": true,
	"isCollapsed": false,
	"isReadOnly": true,
	"isCompatibilityNote": false,
	"uid": "E3F78A8D-642B-4240-8799-953DF31F5954",
	"fenID": 1
}
```
