## Supplementary material for "Performance of a Large Language Model in BI-RADS Classification of Ultrasound Based Breast Lesions": results.json

```
{
	"@class": "AnalysisResults",
	"$id": "analyses/one_sample_tests/results.schema.json",
	"version": "0.0.0",
	"content": {
		"status": {
			"error": "VALID",
			"warning": []
		},
		"samples": {
			"6a87feeb-4e20-5353-8554-6b03db3982e7": {
				"id": {
					"col": {
						"uid": "F7A987FF-A013-48E4-89E6-769F60B8D444",
						"title": "1",
						"idx": 0
					}
				},
				"value": {
					"wilcoxonTestModel": {
						"status": "VALID",
						"wilcoxonTest": {
							"status": "VALID",
							"zeroesStatus": "NO_ZEROES",
							"signedRanksSum": 6.0,
							"positiveRanksSum": 6.0,
							"negativeRanksSum": -0.0,
							"n": 3,
							"tieCount": 0,
							"pValue": {
								"value": 0.25,
								"level": 0.05,
								"isSignificant": false,
								"state": "P_VALUE_EQUAL"
							},
							"pValueExact": {
								"value": 0.25,
								"level": 0.05,
								"isSignificant": false,
								"state": "P_VALUE_EQUAL"
							},
							"pValueApproximate": {
								"value": 0.1814492077214347,
								"level": 0.05,
								"isSignificant": false,
								"state": "P_VALUE_EQUAL"
							}
						},
						"discrepancy": {
							"discrepancy": 0.007800000000000029
						}
					},
					"descriptiveStatistics": {
						"n": 3,
						"minimum": 0.5059,
						"firstQuartile": 0.5059,
						"median": 0.5078,
						"thirdQuartile": 0.5098,
						"maximum": 0.5098
					}
				}
			},
			"49890306-11f3-57d3-8c19-ea3fa7c05bad": {
				"id": {
					"col": {
						"uid": "37C8BFAD-9505-40AC-9FFE-686E4D8C69CA",
						"title": "2",
						"idx": 1
					}
				},
				"value": {
					"wilcoxonTestModel": {
						"status": "VALID",
						"wilcoxonTest": {
							"status": "VALID",
							"zeroesStatus": "NO_ZEROES",
							"signedRanksSum": 6.0,
							"positiveRanksSum": 6.0,
							"negativeRanksSum": -0.0,
							"n": 3,
							"tieCount": 0,
							"pValue": {
								"value": 0.25,
								"level": 0.05,
								"isSignificant": false,
								"state": "P_VALUE_EQUAL"
							},
							"pValueExact": {
								"value": 0.25,
								"level": 0.05,
								"isSignificant": false,
								"state": "P_VALUE_EQUAL"
							},
							"pValueApproximate": {
								"value": 0.1814492077214347,
								"level": 0.05,
								"isSignificant": false,
								"state": "P_VALUE_EQUAL"
							}
						},
						"discrepancy": {
							"discrepancy": 0.03520000000000001
						}
					},
					"descriptiveStatistics": {
						"n": 3,
						"minimum": 0.5195,
						"firstQuartile": 0.5195,
						"median": 0.5352,
						"thirdQuartile": 0.541,
						"maximum": 0.541
					}
				}
			},
			"4077feff-0be8-5304-8fa7-f5fdcb4c23e7": {
				"id": {
					"col": {
						"uid": "013FBE96-5007-4512-A72E-30ACBF99DDD3",
						"title": "3",
						"idx": 2
					}
				},
				"value": {
					"wilcoxonTestModel": {
						"status": "VALID",
						"wilcoxonTest": {
							"status": "VALID",
							"zeroesStatus": "NO_ZEROES",
							"signedRanksSum": 6.0,
							"positiveRanksSum": 6.0,
							"negativeRanksSum": -0.0,
							"n": 3,
							"tieCount": 0,
							"pValue": {
								"value": 0.25,
								"level": 0.05,
								"isSignificant": false,
								"state": "P_VALUE_EQUAL"
							},
							"pValueExact": {
								"value": 0.25,
								"level": 0.05,
								"isSignificant": false,
								"state": "P_VALUE_EQUAL"
							},
							"pValueApproximate": {
								"value": 0.17356816655594642,
								"level": 0.05,
								"isSignificant": false,
								"state": "P_VALUE_EQUAL"
							}
						},
						"discrepancy": {
							"discrepancy": 0.025399999999999978
						}
					},
					"descriptiveStatistics": {
						"n": 3,
						"minimum": 0.5254,
						"firstQuartile": 0.5254,
						"median": 0.5254,
						"thirdQuartile": 0.5371,
						"maximum": 0.5371
					}
				}
			},
			"d139fa5f-c0b1-5062-81a3-2dfc3edbec36": {
				"id": {
					"col": {
						"uid": "CA1B21FA-3B40-4FA9-979F-27AE977F3601",
						"title": "4a",
						"idx": 3
					}
				},
				"value": {
					"wilcoxonTestModel": {
						"status": "VALID",
						"wilcoxonTest": {
							"status": "VALID",
							"zeroesStatus": "NO_ZEROES",
							"signedRanksSum": 6.0,
							"positiveRanksSum": 6.0,
							"negativeRanksSum": -0.0,
							"n": 3,
							"tieCount": 0,
							"pValue": {
								"value": 0.25,
								"level": 0.05,
								"isSignificant": false,
								"state": "P_VALUE_EQUAL"
							},
							"pValueExact": {
								"value": 0.25,
								"level": 0.05,
								"isSignificant": false,
								"state": "P_VALUE_EQUAL"
							},
							"pValueApproximate": {
								"value": 0.1814492077214347,
								"level": 0.05,
								"isSignificant": false,
								"state": "P_VALUE_EQUAL"
							}
						},
						"discrepancy": {
							"discrepancy": 0.0605
						}
					},
					"descriptiveStatistics": {
						"n": 3,
						"minimum": 0.541,
						"firstQuartile": 0.541,
						"median": 0.5605,
						"thirdQuartile": 0.5645,
						"maximum": 0.5645
					}
				}
			},
			"29390d3e-7031-5679-a114-393535de289f": {
				"id": {
					"col": {
						"uid": "AD92F628-41D3-43E7-B1D6-C151035748A1",
						"title": "4b",
						"idx": 4
					}
				},
				"value": {
					"wilcoxonTestModel": {
						"status": "VALID",
						"wilcoxonTest": {
							"status": "VALID",
							"zeroesStatus": "NO_ZEROES",
							"signedRanksSum": 6.0,
							"positiveRanksSum": 6.0,
							"negativeRanksSum": -0.0,
							"n": 3,
							"tieCount": 0,
							"pValue": {
								"value": 0.25,
								"level": 0.05,
								"isSignificant": false,
								"state": "P_VALUE_EQUAL"
							},
							"pValueExact": {
								"value": 0.25,
								"level": 0.05,
								"isSignificant": false,
								"state": "P_VALUE_EQUAL"
							},
							"pValueApproximate": {
								"value": 0.1814492077214347,
								"level": 0.05,
								"isSignificant": false,
								"state": "P_VALUE_EQUAL"
							}
						},
						"discrepancy": {
							"discrepancy": 0.039100000000000024
						}
					},
					"descriptiveStatistics": {
						"n": 3,
						"minimum": 0.502,
						"firstQuartile": 0.502,
						"median": 0.5391,
						"thirdQuartile": 0.6777,
						"maximum": 0.6777
					}
				}
			},
			"cc0dd8e9-4ccf-5f43-9bc6-cfabb0be94b5": {
				"id": {
					"col": {
						"uid": "FB3B2FC1-F523-4900-ACD1-B2736AC65E37",
						"title": "4c",
						"idx": 5
					}
				},
				"value": {
					"wilcoxonTestModel": {
						"status": "VALID",
						"wilcoxonTest": {
							"status": "VALID",
							"zeroesStatus": "NO_ZEROES",
							"signedRanksSum": 6.0,
							"positiveRanksSum": 6.0,
							"negativeRanksSum": -0.0,
							"n": 3,
							"tieCount": 0,
							"pValue": {
								"value": 0.25,
								"level": 0.05,
								"isSignificant": false,
								"state": "P_VALUE_EQUAL"
							},
							"pValueExact": {
								"value": 0.25,
								"level": 0.05,
								"isSignificant": false,
								"state": "P_VALUE_EQUAL"
							},
							"pValueApproximate": {
								"value": 0.1814492077214347,
								"level": 0.05,
								"isSignificant": false,
								"state": "P_VALUE_EQUAL"
							}
						},
						"discrepancy": {
							"discrepancy": 0.015599999999999947
						}
					},
					"descriptiveStatistics": {
						"n": 3,
						"minimum": 0.5137,
						"firstQuartile": 0.5137,
						"median": 0.5156,
						"thirdQuartile": 0.5449,
						"maximum": 0.5449
					}
				}
			},
			"95b3ae77-59a3-5572-b100-012bd63f9e66": {
				"id": {
					"col": {
						"uid": "6B505F45-F84B-4700-965E-555A1BAAE171",
						"title": "5",
						"idx": 6
					}
				},
				"value": {
					"wilcoxonTestModel": {
						"status": "VALID",
						"wilcoxonTest": {
							"status": "VALID",
							"zeroesStatus": "NO_ZEROES",
							"signedRanksSum": 6.0,
							"positiveRanksSum": 6.0,
							"negativeRanksSum": -0.0,
							"n": 3,
							"tieCount": 0,
							"pValue": {
								"value": 0.25,
								"level": 0.05,
								"isSignificant": false,
								"state": "P_VALUE_EQUAL"
							},
							"pValueExact": {
								"value": 0.25,
								"level": 0.05,
								"isSignificant": false,
								"state": "P_VALUE_EQUAL"
							},
							"pValueApproximate": {
								"value": 0.1814492077214347,
								"level": 0.05,
								"isSignificant": false,
								"state": "P_VALUE_EQUAL"
							}
						},
						"discrepancy": {
							"discrepancy": 0.04690000000000005
						}
					},
					"descriptiveStatistics": {
						"n": 3,
						"minimum": 0.5215,
						"firstQuartile": 0.5215,
						"median": 0.5469,
						"thirdQuartile": 0.5801,
						"maximum": 0.5801
					}
				}
			}
		}
	}
}
```
