## Supplementary material for "Performance of a Large Language Model in BI-RADS Classification of Ultrasound Based Breast Lesions": results.json

```
{
	"@class": "AnalysisResults",
	"$id": "analyses/one_sample_tests/results.schema.json",
	"version": "0.0.0",
	"content": {
		"status": {
			"error": "VALID",
			"warning": []
		},
		"samples": {
			"6a87feeb-4e20-5353-8554-6b03db3982e7": {
				"id": {
					"col": {
						"uid": "F7A987FF-A013-48E4-89E6-769F60B8D444",
						"title": "1",
						"idx": 0
					}
				},
				"value": {
					"tTestModel": {
						"status": "VALID",
						"tTest": {
							"status": "VALID",
							"t": 6.957048645403706,
							"df": 2.0,
							"pValue": {
								"value": 0.020041901739808177,
								"level": 0.05,
								"isSignificant": true,
								"state": "P_VALUE_EQUAL"
							}
						},
						"discrepancy": {
							"discrepancy": 0.007833333333333359,
							"stdDeviationDiscrepancy": 0.001950213663508017,
							"stdErrorOfDiscrepancy": 0.00112595638360364,
							"confidenceIntervalDiscrepancy": {
								"lower": 0.0029887340258423246,
								"upper": 0.012677932640824393,
								"level": 95.0
							},
							"rSquared": 0.9603178743457318
						}
					},
					"descriptiveStatistics": {
						"n": 3,
						"mean": 0.5078333333333334,
						"sd": 0.001950213663508017,
						"meanSE": 0.00112595638360364,
						"meanCI": {
							"lower": 0.5029887340258423,
							"upper": 0.5126779326408244,
							"level": 95.0
						}
					}
				}
			},
			"49890306-11f3-57d3-8c19-ea3fa7c05bad": {
				"id": {
					"col": {
						"uid": "37C8BFAD-9505-40AC-9FFE-686E4D8C69CA",
						"title": "2",
						"idx": 1
					}
				},
				"value": {
					"tTestModel": {
						"status": "VALID",
						"tTest": {
							"status": "VALID",
							"t": 4.96722467186233,
							"df": 2.0,
							"pValue": {
								"value": 0.03822106985183061,
								"level": 0.05,
								"isSignificant": true,
								"state": "P_VALUE_EQUAL"
							}
						},
						"discrepancy": {
							"discrepancy": 0.03189999999999993,
							"stdDeviationDiscrepancy": 0.011123398761170113,
							"stdErrorOfDiscrepancy": 0.006422097269065115,
							"confidenceIntervalDiscrepancy": {
								"lower": 0.004267945654540348,
								"upper": 0.05953205434545951,
								"level": 95.0
							},
							"rSquared": 0.9250187104769573
						}
					},
					"descriptiveStatistics": {
						"n": 3,
						"mean": 0.5318999999999999,
						"sd": 0.011123398761170113,
						"meanSE": 0.006422097269065115,
						"meanCI": {
							"lower": 0.5042679456545404,
							"upper": 0.5595320543454595,
							"level": 95.0
						}
					}
				}
			},
			"4077feff-0be8-5304-8fa7-f5fdcb4c23e7": {
				"id": {
					"col": {
						"uid": "013FBE96-5007-4512-A72E-30ACBF99DDD3",
						"title": "3",
						"idx": 2
					}
				},
				"value": {
					"tTestModel": {
						"status": "VALID",
						"tTest": {
							"status": "VALID",
							"t": 7.512820512820483,
							"df": 2.0,
							"pValue": {
								"value": 0.017259793859500473,
								"level": 0.05,
								"isSignificant": true,
								"state": "P_VALUE_EQUAL"
							}
						},
						"discrepancy": {
							"discrepancy": 0.029299999999999993,
							"stdDeviationDiscrepancy": 0.0067549981495186465,
							"stdErrorOfDiscrepancy": 0.0039000000000000146,
							"confidenceIntervalDiscrepancy": {
								"lower": 0.01251965435397703,
								"upper": 0.04608034564602295,
								"level": 95.0
							},
							"rSquared": 0.9657783127650715
						}
					},
					"descriptiveStatistics": {
						"n": 3,
						"mean": 0.5293,
						"sd": 0.0067549981495186465,
						"meanSE": 0.0039000000000000146,
						"meanCI": {
							"lower": 0.5125196543539771,
							"upper": 0.5460803456460229,
							"level": 95.0
						}
					}
				}
			},
			"d139fa5f-c0b1-5062-81a3-2dfc3edbec36": {
				"id": {
					"col": {
						"uid": "CA1B21FA-3B40-4FA9-979F-27AE977F3601",
						"title": "4a",
						"idx": 3
					}
				},
				"value": {
					"tTestModel": {
						"status": "VALID",
						"tTest": {
							"status": "VALID",
							"t": 7.62262260179971,
							"df": 2.0,
							"pValue": {
								"value": 0.016778482607465624,
								"level": 0.05,
								"isSignificant": true,
								"state": "P_VALUE_EQUAL"
							}
						},
						"discrepancy": {
							"discrepancy": 0.055333333333333345,
							"stdDeviationDiscrepancy": 0.012573119475028177,
							"stdErrorOfDiscrepancy": 0.007259093913460845,
							"confidenceIntervalDiscrepancy": {
								"lower": 0.02409997309107334,
								"upper": 0.08656669357559335,
								"level": 95.0
							},
							"rSquared": 0.9667245522636778
						}
					},
					"descriptiveStatistics": {
						"n": 3,
						"mean": 0.5553333333333333,
						"sd": 0.012573119475028177,
						"meanSE": 0.007259093913460845,
						"meanCI": {
							"lower": 0.5240999730910734,
							"upper": 0.5865666935755933,
							"level": 95.0
						}
					}
				}
			},
			"29390d3e-7031-5679-a114-393535de289f": {
				"id": {
					"col": {
						"uid": "AD92F628-41D3-43E7-B1D6-C151035748A1",
						"title": "4b",
						"idx": 4
					}
				},
				"value": {
					"tTestModel": {
						"status": "VALID",
						"tTest": {
							"status": "VALID",
							"t": 1.3640826180080385,
							"df": 2.0,
							"pValue": {
								"value": 0.3057650972581693,
								"level": 0.05,
								"isSignificant": false,
								"state": "P_VALUE_EQUAL"
							}
						},
						"discrepancy": {
							"discrepancy": 0.0729333333333333,
							"stdDeviationDiscrepancy": 0.09260746910121952,
							"stdErrorOfDiscrepancy": 0.05346694721455904,
							"confidenceIntervalDiscrepancy": {
								"lower": -0.15711637305075954,
								"upper": 0.30298303971742613,
								"level": 95.0
							},
							"rSquared": 0.48196210018493846
						}
					},
					"descriptiveStatistics": {
						"n": 3,
						"mean": 0.5729333333333333,
						"sd": 0.09260746910121952,
						"meanSE": 0.05346694721455904,
						"meanCI": {
							"lower": 0.34288362694924046,
							"upper": 0.8029830397174261,
							"level": 95.0
						}
					}
				}
			},
			"cc0dd8e9-4ccf-5f43-9bc6-cfabb0be94b5": {
				"id": {
					"col": {
						"uid": "FB3B2FC1-F523-4900-ACD1-B2736AC65E37",
						"title": "4c",
						"idx": 5
					}
				},
				"value": {
					"tTestModel": {
						"status": "VALID",
						"tTest": {
							"status": "VALID",
							"t": 2.4492717681671494,
							"df": 2.0,
							"pValue": {
								"value": 0.1339938645606409,
								"level": 0.05,
								"isSignificant": false,
								"state": "P_VALUE_EQUAL"
							}
						},
						"discrepancy": {
							"discrepancy": 0.024733333333333385,
							"stdDeviationDiscrepancy": 0.017490664176449514,
							"stdErrorOfDiscrepancy": 0.010098239670578471,
							"confidenceIntervalDiscrepancy": {
								"lower": -0.018715885150945383,
								"upper": 0.06818255181761215,
								"level": 95.0
							},
							"rSquared": 0.7499666266186091
						}
					},
					"descriptiveStatistics": {
						"n": 3,
						"mean": 0.5247333333333334,
						"sd": 0.017490664176449514,
						"meanSE": 0.010098239670578471,
						"meanCI": {
							"lower": 0.48128411484905465,
							"upper": 0.5681825518176121,
							"level": 95.0
						}
					}
				}
			},
			"95b3ae77-59a3-5572-b100-012bd63f9e66": {
				"id": {
					"col": {
						"uid": "6B505F45-F84B-4700-965E-555A1BAAE171",
						"title": "5",
						"idx": 6
					}
				},
				"value": {
					"tTestModel": {
						"status": "VALID",
						"tTest": {
							"status": "VALID",
							"t": 2.91755846383144,
							"df": 2.0,
							"pValue": {
								"value": 0.10014228030299915,
								"level": 0.05,
								"isSignificant": false,
								"state": "P_VALUE_EQUAL"
							}
						},
						"discrepancy": {
							"discrepancy": 0.04949999999999999,
							"stdDeviationDiscrepancy": 0.029386391408269225,
							"stdErrorOfDiscrepancy": 0.016966240990075945,
							"confidenceIntervalDiscrepancy": {
								"lower": -0.023499843109537497,
								"upper": 0.12249984310953747,
								"level": 95.0
							},
							"rSquared": 0.8097439156982861
						}
					},
					"descriptiveStatistics": {
						"n": 3,
						"mean": 0.5495,
						"sd": 0.029386391408269225,
						"meanSE": 0.016966240990075945,
						"meanCI": {
							"lower": 0.4765001568904625,
							"upper": 0.6224998431095374,
							"level": 95.0
						}
					}
				}
			}
		}
	}
}
```
