## Supplementary material for "Performance of a Large Language Model in BI-RADS Classification of Ultrasound Based Breast Lesions": sheet.json

```
{
	"@class": "AnalysisSheet",
	"uid": "37BD6193-F5E1-4563-99D9-D9A053E98F64",
	"fenID": 10,
	"title": "One sample t test of Forest Plot: ROC",
	"floatingNotes": [
		"156AB340-4AB2-4EE9-A2BA-32BC521697F7"
	],
	"$id": "analyses/sheet.schema.json",
	"analysisClass": "ONE_SAMPLE_TESTS",
	"isAllDataAnalyzed": true,
	"isCalculated": true,
	"currentResultSheet": "A30357B2-701E-4019-A64C-0B97B0D4FCB1",
	"pairwiseComparisonsDataUid": "6E307F57-CD4D-4917-BD3A-2FB514926F59",
	"minRequiredVersion": {
		"major": 8,
		"minor": 0,
		"subminor": 0,
		"build": 0
	},
	"resultSheets": [
		{
			"uid": "A30357B2-701E-4019-A64C-0B97B0D4FCB1",
			"title": "Tabular results"
		}
	],
	"inputDataSets": [
		{
			"uid": "F7A987FF-A013-48E4-89E6-769F60B8D444",
			"title": "1",
			"idx": "A"
		},
		{
			"uid": "37C8BFAD-9505-40AC-9FFE-686E4D8C69CA",
			"title": "2",
			"idx": "B"
		},
		{
			"uid": "013FBE96-5007-4512-A72E-30ACBF99DDD3",
			"title": "3",
			"idx": "C"
		},
		{
			"uid": "CA1B21FA-3B40-4FA9-979F-27AE977F3601",
			"title": "4a",
			"idx": "D"
		},
		{
			"uid": "AD92F628-41D3-43E7-B1D6-C151035748A1",
			"title": "4b",
			"idx": "E"
		},
		{
			"uid": "FB3B2FC1-F523-4900-ACD1-B2736AC65E37",
			"title": "4c",
			"idx": "F"
		},
		{
			"uid": "6B505F45-F84B-4700-965E-555A1BAAE171",
			"title": "5",
			"idx": "G"
		}
	],
	"inputSheets": [
		{
			"uid": "48850C2E-C8CD-4893-8E84-5DE5CA376593",
			"title": "Forest Plot: ROC"
		}
	]
}
```
