## Supplementary material for "Performance of a Large Language Model in BI-RADS Classification of Ultrasound Based Breast Lesions": 487BEE67-A4C3-44D9-9E11-88C3769ECD3F.json

```
{
	"@class": "AnalysisView",
	"uid": "487BEE67-A4C3-44D9-9E11-88C3769ECD3F",
	"$id": "analyses/view.schema.json",
	"dataSheet": "F4D1C62A-49F8-4080-A5E1-34659D172BDF",
	"textBlocks": [
		{
			"block": {
				"string": "These results were computed from the means you entered into the first subcolumn, and ignore any error values or sample sizes you entered in the other subcolumns.",
				"version": 1,
				"formatting": [
					{
						"range": "0~160",
						"attributes": {
							"fontFamily": "Arial",
							"fontSize": 10.0,
							"horizontalAlignment": "left",
							"indentLeft": 0
						}
					}
				]
			},
			"fenID": 2
		}
	],
	"name": "Descriptive statistics",
	"viewIdx": 0,
	"graphId": -1,
	"graphFlags": 0,
	"tabState": "AUTO",
	"isVisible": true,
	"isInternal": false,
	"isColumnLabelsVisible": true
}
```
