## Supplementary material for "Performance of a Large Language Model in BI-RADS Classification of Ultrasound Based Breast Lesions": results.json

```
{
	"@class": "AnalysisResults",
	"$id": "analyses/descriptive_statistics/results.schema.json",
	"version": "0.0.0",
	"content": {
		"status": {
			"error": "VALID",
			"warning": []
		},
		"samples": {
			"6a87feeb-4e20-5353-8554-6b03db3982e7": {
				"id": {
					"col": {
						"uid": "F7A987FF-A013-48E4-89E6-769F60B8D444",
						"title": "1",
						"idx": 0
					}
				},
				"value": {
					"n": 3,
					"sum": 1.5235,
					"mean": 0.5078333333333334,
					"sd": 0.001950213663508017,
					"meanSE": 0.00112595638360364,
					"meanCI": {
						"lower": 0.5029887340258423,
						"upper": 0.5126779326408244,
						"level": 95.0
					},
					"coeffOfVariation": 0.3840263203494618,
					"skewness": 0.07689217935268639,
					"kurtosis": "undefined",
					"qcLines": {
						"meanMinus3SD": 0.5019826923428093,
						"meanMinus2SD": 0.5039329060063173,
						"meanMinus1SD": 0.5058831196698254,
						"meanPlus1SD": 0.5097835469968414,
						"meanPlus2SD": 0.5117337606603494,
						"meanPlus3SD": 0.5136839743238574
					},
					"minimum": 0.5059,
					"firstQuartile": 0.5059,
					"median": 0.5078,
					"thirdQuartile": 0.5098,
					"maximum": 0.5098,
					"percentiles": {
						"lower": 0.5059,
						"upper": 0.5098,
						"level": 90.0
					},
					"iqr": {
						"iqr": 0.0039000000000000146,
						"q1MinusIQR": 0.50005,
						"q3PlusIQR": 0.51565
					},
					"range": 0.0039000000000000146
				}
			},
			"49890306-11f3-57d3-8c19-ea3fa7c05bad": {
				"id": {
					"col": {
						"uid": "37C8BFAD-9505-40AC-9FFE-686E4D8C69CA",
						"title": "2",
						"idx": 1
					}
				},
				"value": {
					"n": 3,
					"sum": 1.5957,
					"mean": 0.5318999999999999,
					"sd": 0.011123398761170114,
					"meanSE": 0.0064220972690651155,
					"meanCI": {
						"lower": 0.5042679456545404,
						"upper": 0.5595320543454595,
						"level": 95.0
					},
					"coeffOfVariation": 2.0912575223106065,
					"skewness": -1.2175225447402616,
					"kurtosis": "undefined",
					"qcLines": {
						"meanMinus3SD": 0.4985298037164896,
						"meanMinus2SD": 0.5096532024776597,
						"meanMinus1SD": 0.5207766012388299,
						"meanPlus1SD": 0.54302339876117,
						"meanPlus2SD": 0.5541467975223402,
						"meanPlus3SD": 0.5652701962835103
					},
					"minimum": 0.5195,
					"firstQuartile": 0.5195,
					"median": 0.5352,
					"thirdQuartile": 0.541,
					"maximum": 0.541,
					"percentiles": {
						"lower": 0.5195,
						"upper": 0.541,
						"level": 90.0
					},
					"iqr": {
						"iqr": 0.021500000000000075,
						"q1MinusIQR": 0.48724999999999985,
						"q3PlusIQR": 0.5732500000000001
					},
					"range": 0.021500000000000075
				}
			},
			"4077feff-0be8-5304-8fa7-f5fdcb4c23e7": {
				"id": {
					"col": {
						"uid": "013FBE96-5007-4512-A72E-30ACBF99DDD3",
						"title": "3",
						"idx": 2
					}
				},
				"value": {
					"n": 3,
					"sum": 1.5878999999999999,
					"mean": 0.5293,
					"sd": 0.0067549981495186465,
					"meanSE": 0.0039000000000000146,
					"meanCI": {
						"lower": 0.5125196543539771,
						"upper": 0.5460803456460229,
						"level": 95.0
					},
					"coeffOfVariation": 1.2762135177628275,
					"skewness": 1.732050807568877,
					"kurtosis": "undefined",
					"qcLines": {
						"meanMinus3SD": 0.5090350055514441,
						"meanMinus2SD": 0.5157900037009627,
						"meanMinus1SD": 0.5225450018504814,
						"meanPlus1SD": 0.5360549981495186,
						"meanPlus2SD": 0.5428099962990373,
						"meanPlus3SD": 0.5495649944485559
					},
					"minimum": 0.5254,
					"firstQuartile": 0.5254,
					"median": 0.5254,
					"thirdQuartile": 0.5371,
					"maximum": 0.5371,
					"percentiles": {
						"lower": 0.5254,
						"upper": 0.5371,
						"level": 90.0
					},
					"iqr": {
						"iqr": 0.011700000000000044,
						"q1MinusIQR": 0.5078499999999999,
						"q3PlusIQR": 0.5546500000000001
					},
					"range": 0.011700000000000044
				}
			},
			"d139fa5f-c0b1-5062-81a3-2dfc3edbec36": {
				"id": {
					"col": {
						"uid": "CA1B21FA-3B40-4FA9-979F-27AE977F3601",
						"title": "4a",
						"idx": 3
					}
				},
				"value": {
					"n": 3,
					"sum": 1.666,
					"mean": 0.5553333333333333,
					"sd": 0.012573119475028177,
					"meanSE": 0.007259093913460845,
					"meanCI": {
						"lower": 0.5240999730910734,
						"upper": 0.5865666935755933,
						"level": 95.0
					},
					"coeffOfVariation": 2.264067132358015,
					"skewness": -1.5369242743154783,
					"kurtosis": "undefined",
					"qcLines": {
						"meanMinus3SD": 0.5176139749082488,
						"meanMinus2SD": 0.5301870943832769,
						"meanMinus1SD": 0.5427602138583052,
						"meanPlus1SD": 0.5679064528083615,
						"meanPlus2SD": 0.5804795722833898,
						"meanPlus3SD": 0.5930526917584179
					},
					"minimum": 0.541,
					"firstQuartile": 0.541,
					"median": 0.5605,
					"thirdQuartile": 0.5645,
					"maximum": 0.5645,
					"percentiles": {
						"lower": 0.541,
						"upper": 0.5645,
						"level": 90.0
					},
					"iqr": {
						"iqr": 0.023499999999999965,
						"q1MinusIQR": 0.5057500000000001,
						"q3PlusIQR": 0.59975
					},
					"range": 0.023499999999999965
				}
			},
			"29390d3e-7031-5679-a114-393535de289f": {
				"id": {
					"col": {
						"uid": "AD92F628-41D3-43E7-B1D6-C151035748A1",
						"title": "4b",
						"idx": 4
					}
				},
				"value": {
					"n": 3,
					"sum": 1.7187999999999999,
					"mean": 0.5729333333333333,
					"sd": 0.09260746910121952,
					"meanSE": 0.05346694721455904,
					"meanCI": {
						"lower": 0.34288362694924046,
						"upper": 0.8029830397174261,
						"level": 95.0
					},
					"coeffOfVariation": 16.163742570610808,
					"skewness": 1.4245993777969992,
					"kurtosis": "undefined",
					"qcLines": {
						"meanMinus3SD": 0.29511092602967476,
						"meanMinus2SD": 0.38771839513089423,
						"meanMinus1SD": 0.48032586423211376,
						"meanPlus1SD": 0.6655408024345528,
						"meanPlus2SD": 0.7581482715357724,
						"meanPlus3SD": 0.8507557406369919
					},
					"minimum": 0.502,
					"firstQuartile": 0.502,
					"median": 0.5391,
					"thirdQuartile": 0.6777,
					"maximum": 0.6777,
					"percentiles": {
						"lower": 0.502,
						"upper": 0.6777,
						"level": 90.0
					},
					"iqr": {
						"iqr": 0.17569999999999997,
						"q1MinusIQR": 0.23845000000000005,
						"q3PlusIQR": 0.9412499999999999
					},
					"range": 0.17569999999999997
				}
			},
			"cc0dd8e9-4ccf-5f43-9bc6-cfabb0be94b5": {
				"id": {
					"col": {
						"uid": "FB3B2FC1-F523-4900-ACD1-B2736AC65E37",
						"title": "4c",
						"idx": 5
					}
				},
				"value": {
					"n": 3,
					"sum": 1.5742,
					"mean": 0.5247333333333334,
					"sd": 0.017490664176449514,
					"meanSE": 0.010098239670578471,
					"meanCI": {
						"lower": 0.48128411484905465,
						"upper": 0.5681825518176121,
						"level": 95.0
					},
					"coeffOfVariation": 3.333248159658782,
					"skewness": 1.7090854497513381,
					"kurtosis": "undefined",
					"qcLines": {
						"meanMinus3SD": 0.47226134080398485,
						"meanMinus2SD": 0.48975200498043436,
						"meanMinus1SD": 0.5072426691568839,
						"meanPlus1SD": 0.5422239975097829,
						"meanPlus2SD": 0.5597146616862324,
						"meanPlus3SD": 0.5772053258626819
					},
					"minimum": 0.5137,
					"firstQuartile": 0.5137,
					"median": 0.5156,
					"thirdQuartile": 0.5449,
					"maximum": 0.5449,
					"percentiles": {
						"lower": 0.5137,
						"upper": 0.5449,
						"level": 90.0
					},
					"iqr": {
						"iqr": 0.031200000000000006,
						"q1MinusIQR": 0.46690000000000004,
						"q3PlusIQR": 0.5917000000000001
					},
					"range": 0.031200000000000006
				}
			},
			"95b3ae77-59a3-5572-b100-012bd63f9e66": {
				"id": {
					"col": {
						"uid": "6B505F45-F84B-4700-965E-555A1BAAE171",
						"title": "5",
						"idx": 6
					}
				},
				"value": {
					"n": 3,
					"sum": 1.6484999999999999,
					"mean": 0.5495,
					"sd": 0.029386391408269225,
					"meanSE": 0.016966240990075945,
					"meanCI": {
						"lower": 0.4765001568904625,
						"upper": 0.6224998431095374,
						"level": 95.0
					},
					"coeffOfVariation": 5.347841930531251,
					"skewness": 0.39502678399200003,
					"kurtosis": "undefined",
					"qcLines": {
						"meanMinus3SD": 0.4613408257751923,
						"meanMinus2SD": 0.4907272171834615,
						"meanMinus1SD": 0.5201136085917307,
						"meanPlus1SD": 0.5788863914082693,
						"meanPlus2SD": 0.6082727828165384,
						"meanPlus3SD": 0.6376591742248077
					},
					"minimum": 0.5215,
					"firstQuartile": 0.5215,
					"median": 0.5469,
					"thirdQuartile": 0.5801,
					"maximum": 0.5801,
					"percentiles": {
						"lower": 0.5215,
						"upper": 0.5801,
						"level": 90.0
					},
					"iqr": {
						"iqr": 0.058599999999999985,
						"q1MinusIQR": 0.4336,
						"q3PlusIQR": 0.6679999999999999
					},
					"range": 0.058599999999999985
				}
			}
		}
	}
}
```
