## Supplementary material for "Performance of a Large Language Model in BI-RADS Classification of Ultrasound Based Breast Lesions": parameters.json

```
{
	"@class": "AnalysisParameters",
	"$id": "analyses/one_sample_tests/parameters.schema.json",
	"version": "0.0.0",
	"content": {
		"data": {
			"handleReplicatesAs": "AVERAGE"
		},
		"experimentalDesign": "ONE_SAMPLE_T_TEST",
		"calc": {
			"hypotheticalValue": 1.0,
			"ciOfDifferenceBetweenMedians": false,
			"usePrattMethod": false
		},
		"options": {
			"significanceLevel": 0.05
		},
		"output": {
			"significantDigitCount": 4,
			"pValueStyle": {
				"type": "P_VALUE_STYLE_GP",
				"decimalDigitCount": 6
			}
		}
	}
}
```
