## Supplementary material for "Performance of a Large Language Model in BI-RADS Classification of Ultrasound Based Breast Lesions": F30E3BAC-487F-48DA-9BA2-0AFEB576804E.json

```
{
	"@class": "AnalysisView",
	"uid": "F30E3BAC-487F-48DA-9BA2-0AFEB576804E",
	"$id": "analyses/view.schema.json",
	"dataSheet": "305DB76F-D908-4B03-9BDB-35800D6F137C",
	"textBlocks": [
		{
			"block": "",
			"fenID": 3
		}
	],
	"name": "Tabular results",
	"viewIdx": 0,
	"graphId": -1,
	"graphFlags": 0,
	"tabState": "AUTO",
	"isVisible": true,
	"isInternal": false,
	"isColumnLabelsVisible": true
}
```
