## Supplementary material for "Performance of a Large Language Model in BI-RADS Classification of Ultrasound Based Breast Lesions": results.json

```
{
	"@class": "AnalysisResults",
	"$id": "analyses/one_sample_tests/results.schema.json",
	"version": "0.0.0",
	"content": {
		"status": {
			"error": "VALID",
			"warning": []
		},
		"samples": {
			"e7ddf297-1d87-5fe3-a0a6-9e65dfa3ba29": {
				"id": {
					"col": {
						"uid": "9407B990-0701-4209-821A-141270FFE819",
						"title": "1",
						"idx": 0
					}
				},
				"value": {
					"tTestModel": {
						"status": "VALID",
						"tTest": {
							"status": "VALID",
							"t": 2.323790815449181,
							"df": 3.0,
							"pValue": {
								"value": 0.1027280031233987,
								"level": 0.05,
								"isSignificant": false,
								"state": "P_VALUE_EQUAL"
							}
						},
						"discrepancy": {
							"discrepancy": 1.5,
							"stdDeviationDiscrepancy": 1.290994,
							"stdErrorOfDiscrepancy": 0.645497,
							"confidenceIntervalDiscrepancy": {
								"lower": -0.5542595427217178,
								"upper": 3.554259542721718,
								"level": 95.0
							},
							"rSquared": 0.6428573024644681
						}
					},
					"descriptiveStatistics": {
						"n": 4,
						"mean": 2.5,
						"sd": 1.290994,
						"meanSE": 0.645497,
						"meanCI": {
							"lower": 0.44574045727828215,
							"upper": 4.554259542721718,
							"level": 95.0
						}
					}
				}
			},
			"ad6aceab-01b8-55ca-b51a-04f24774c3e0": {
				"id": {
					"col": {
						"uid": "C6A17A38-3B18-45F7-88C0-438E2B63AEDD",
						"title": "2",
						"idx": 1
					}
				},
				"value": {
					"tTestModel": {
						"status": "VALID",
						"tTest": {
							"status": "VALID",
							"t": 8.770578014739828,
							"df": 20.0,
							"pValue": {
								"value": 2.7366003154670545e-08,
								"level": 0.05,
								"isSignificant": true,
								"state": "P_VALUE_EQUAL"
							}
						},
						"discrepancy": {
							"discrepancy": 1.9047619999999998,
							"stdDeviationDiscrepancy": 0.995227,
							"stdErrorOfDiscrepancy": 0.217176336245896,
							"confidenceIntervalDiscrepancy": {
								"lower": 1.45174010097994,
								"upper": 2.3577838990200597,
								"level": 95.0
							},
							"rSquared": 0.7936507123007459
						}
					},
					"descriptiveStatistics": {
						"n": 21,
						"mean": 2.904762,
						"sd": 0.995227,
						"meanSE": 0.217176336245896,
						"meanCI": {
							"lower": 2.45174010097994,
							"upper": 3.3577838990200597,
							"level": 95.0
						}
					}
				}
			},
			"7fe53d96-a96e-55fe-8552-a2212bf79cc3": {
				"id": {
					"col": {
						"uid": "E377593F-AD01-4604-A4ED-D9AB388EBC44",
						"title": "3",
						"idx": 2
					}
				},
				"value": {
					"tTestModel": {
						"status": "VALID",
						"tTest": {
							"status": "VALID",
							"t": 7.981225268139738,
							"df": 26.0,
							"pValue": {
								"value": 1.848539870631476e-08,
								"level": 0.05,
								"isSignificant": true,
								"state": "P_VALUE_EQUAL"
							}
						},
						"discrepancy": {
							"discrepancy": 0.7777780000000001,
							"stdDeviationDiscrepancy": 0.50637,
							"stdErrorOfDiscrepancy": 0.09745095193651693,
							"confidenceIntervalDiscrepancy": {
								"lower": 0.5774646994707178,
								"upper": 0.9780913005292824,
								"level": 95.0
							},
							"rSquared": 0.710144787878343
						}
					},
					"descriptiveStatistics": {
						"n": 27,
						"mean": 1.777778,
						"sd": 0.50637,
						"meanSE": 0.09745095193651693,
						"meanCI": {
							"lower": 1.5774646994707178,
							"upper": 1.9780913005292824,
							"level": 95.0
						}
					}
				}
			},
			"65e80c32-fb60-56a7-a373-803915781e34": {
				"id": {
					"col": {
						"uid": "06ADF7DE-D6C5-4C35-B080-B07D3BB75685",
						"title": "4a",
						"idx": 3
					}
				},
				"value": {
					"tTestModel": {
						"status": "VALID",
						"tTest": {
							"status": "VALID",
							"t": 3.1999978286105386,
							"df": 32.0,
							"pValue": {
								"value": 0.003096535089926247,
								"level": 0.05,
								"isSignificant": true,
								"state": "P_VALUE_EQUAL"
							}
						},
						"discrepancy": {
							"discrepancy": 0.24242399999999997,
							"stdDeviationDiscrepancy": 0.435194,
							"stdErrorOfDiscrepancy": 0.07575755140598397,
							"confidenceIntervalDiscrepancy": {
								"lower": 0.08811091752227465,
								"upper": 0.3967370824777253,
								"level": 95.0
							},
							"rSquared": 0.24242399318303043
						}
					},
					"descriptiveStatistics": {
						"n": 33,
						"mean": 1.242424,
						"sd": 0.435194,
						"meanSE": 0.07575755140598397,
						"meanCI": {
							"lower": 1.0881109175222747,
							"upper": 1.3967370824777252,
							"level": 95.0
						}
					}
				}
			},
			"fff39fd9-a772-523a-8ca6-0fca4d22dc1e": {
				"id": {
					"col": {
						"uid": "428D7E82-6DFE-46CA-BDA2-707218E6CFF3",
						"title": "4b",
						"idx": 4
					}
				},
				"value": {
					"tTestModel": {
						"status": "VALID",
						"tTest": {
							"status": "VALID",
							"t": 1.8057851622929966,
							"df": 12.0,
							"pValue": {
								"value": 0.09608083479060951,
								"level": 0.05,
								"isSignificant": false,
								"state": "P_VALUE_EQUAL"
							}
						},
						"discrepancy": {
							"discrepancy": 0.38461499999999993,
							"stdDeviationDiscrepancy": 0.767948,
							"stdErrorOfDiscrepancy": 0.21299045314538612,
							"confidenceIntervalDiscrepancy": {
								"lower": -0.07945133190980391,
								"upper": 0.8486813319098038,
								"level": 95.0
							},
							"rSquared": 0.21367472351951727
						}
					},
					"descriptiveStatistics": {
						"n": 13,
						"mean": 1.384615,
						"sd": 0.767948,
						"meanSE": 0.21299045314538612,
						"meanCI": {
							"lower": 0.920548668090196,
							"upper": 1.8486813319098039,
							"level": 95.0
						}
					}
				}
			},
			"9bcbea97-4b63-54de-b754-ab3a8a4ec002": {
				"id": {
					"col": {
						"uid": "9B386AF9-09B6-46F8-875E-F755003DDDFB",
						"title": "4c",
						"idx": 5
					}
				},
				"value": {
					"tTestModel": {
						"status": "VALID",
						"tTest": {
							"status": "VALID",
							"t": 2.6272613601462877,
							"df": 31.0,
							"pValue": {
								"value": 0.013261266931765143,
								"level": 0.05,
								"isSignificant": true,
								"state": "P_VALUE_EQUAL"
							}
						},
						"discrepancy": {
							"discrepancy": 0.40625,
							"stdDeviationDiscrepancy": 0.874712,
							"stdErrorOfDiscrepancy": 0.15462869669631182,
							"confidenceIntervalDiscrepancy": {
								"lower": 0.09088269388914522,
								"upper": 0.7216173061108548,
								"level": 95.0
							},
							"rSquared": 0.1821120465389588
						}
					},
					"descriptiveStatistics": {
						"n": 32,
						"mean": 1.40625,
						"sd": 0.874712,
						"meanSE": 0.15462869669631182,
						"meanCI": {
							"lower": 1.0908826938891452,
							"upper": 1.7216173061108548,
							"level": 95.0
						}
					}
				}
			},
			"bc3f8b9c-4511-5145-9267-18ebef98d98a": {
				"id": {
					"col": {
						"uid": "34BC794F-CEF2-41BE-B85D-54E212AC5B72",
						"title": "5",
						"idx": 6
					}
				},
				"value": {
					"tTestModel": {
						"status": "VALID",
						"tTest": {
							"status": "VALID",
							"t": 10.088388221338368,
							"df": 40.0,
							"pValue": {
								"value": 1.4975062949381163e-12,
								"level": 0.05,
								"isSignificant": true,
								"state": "P_VALUE_EQUAL"
							}
						},
						"discrepancy": {
							"discrepancy": 0.804878,
							"stdDeviationDiscrepancy": 0.510858,
							"stdErrorOfDiscrepancy": 0.07978261565088952,
							"confidenceIntervalDiscrepancy": {
								"lower": 0.6436313189337476,
								"upper": 0.9661246810662524,
								"level": 95.0
							},
							"rSquared": 0.7178639588470074
						}
					},
					"descriptiveStatistics": {
						"n": 41,
						"mean": 1.804878,
						"sd": 0.510858,
						"meanSE": 0.07978261565088952,
						"meanCI": {
							"lower": 1.6436313189337475,
							"upper": 1.9661246810662525,
							"level": 95.0
						}
					}
				}
			}
		}
	}
}
```
