## Supplementary material for "Performance of a Large Language Model in BI-RADS Classification of Ultrasound Based Breast Lesions": sheet.json

```
{
	"@class": "AnalysisSheet",
	"uid": "99B2F0D2-6AFD-4CA6-9F24-C7A64687B0C0",
	"fenID": 15,
	"title": "One sample t test of Replicate 2: Distance",
	"$id": "analyses/sheet.schema.json",
	"analysisClass": "ONE_SAMPLE_TESTS",
	"isAllDataAnalyzed": true,
	"isCalculated": true,
	"currentResultSheet": "D436AAF0-F662-43CC-8119-C0F484C2A950",
	"pairwiseComparisonsDataUid": "DC709E61-1620-47F0-A4CE-9B0F7E9DDF5D",
	"minRequiredVersion": {
		"major": 8,
		"minor": 0,
		"subminor": 0,
		"build": 0
	},
	"resultSheets": [
		{
			"uid": "D436AAF0-F662-43CC-8119-C0F484C2A950",
			"title": "Tabular results"
		}
	],
	"inputDataSets": [
		{
			"uid": "9407B990-0701-4209-821A-141270FFE819",
			"title": "1",
			"idx": "A"
		},
		{
			"uid": "C6A17A38-3B18-45F7-88C0-438E2B63AEDD",
			"title": "2",
			"idx": "B"
		},
		{
			"uid": "E377593F-AD01-4604-A4ED-D9AB388EBC44",
			"title": "3",
			"idx": "C"
		},
		{
			"uid": "06ADF7DE-D6C5-4C35-B080-B07D3BB75685",
			"title": "4a",
			"idx": "D"
		},
		{
			"uid": "428D7E82-6DFE-46CA-BDA2-707218E6CFF3",
			"title": "4b",
			"idx": "E"
		},
		{
			"uid": "9B386AF9-09B6-46F8-875E-F755003DDDFB",
			"title": "4c",
			"idx": "F"
		},
		{
			"uid": "34BC794F-CEF2-41BE-B85D-54E212AC5B72",
			"title": "5",
			"idx": "G"
		}
	],
	"inputSheets": [
		{
			"uid": "FB8B7169-A61B-4B39-9B73-4891E8DCABC9",
			"title": "Replicate 2: Distance"
		}
	]
}
```
