## Supplementary material for "Performance of a Large Language Model in BI-RADS Classification of Ultrasound Based Breast Lesions": 9C597BFA-B6E8-4FE5-A7A8-4BAD39DC2AB7.json

```
{
	"@class": "AnalysisView",
	"uid": "9C597BFA-B6E8-4FE5-A7A8-4BAD39DC2AB7",
	"$id": "analyses/view.schema.json",
	"dataSheet": "310C91B1-01A9-4C1A-9946-B95AC7F8680E",
	"textBlocks": [
		{
			"block": "",
			"fenID": 6
		}
	],
	"name": "Tabular results",
	"viewIdx": 0,
	"graphId": -1,
	"graphFlags": 0,
	"tabState": "AUTO",
	"isVisible": true,
	"isInternal": false,
	"isColumnLabelsVisible": true
}
```
