## Supplementary material for "Performance of a Large Language Model in BI-RADS Classification of Ultrasound Based Breast Lesions": results.json

```
{
	"@class": "AnalysisResults",
	"$id": "analyses/one_sample_tests/results.schema.json",
	"version": "0.0.0",
	"content": {
		"status": {
			"error": "VALID",
			"warning": []
		},
		"samples": {
			"103d94b1-9088-5b26-a03c-e0610eef415b": {
				"id": {
					"col": {
						"uid": "9428148C-2679-46CF-BB8D-71EEDC413EAA",
						"title": "1",
						"idx": 0
					}
				},
				"value": {
					"tTestModel": {
						"status": "VALID",
						"tTest": {
							"status": "VALID",
							"t": 0.24999975830934376,
							"df": 2.0,
							"pValue": {
								"value": 0.8259225072363302,
								"level": 0.05,
								"isSignificant": false,
								"state": "P_VALUE_EQUAL"
							}
						},
						"discrepancy": {
							"discrepancy": 0.3333330000000001,
							"stdDeviationDiscrepancy": 2.309401,
							"stdErrorOfDiscrepancy": 1.3333332890167908,
							"confidenceIntervalDiscrepancy": {
								"lower": -5.403537115653924,
								"upper": 6.070203115653923,
								"level": 95.0
							},
							"rSquared": 0.030302973486885477
						}
					},
					"descriptiveStatistics": {
						"n": 3,
						"mean": 2.333333,
						"sd": 2.309401,
						"meanSE": 1.3333332890167908,
						"meanCI": {
							"lower": -3.4035371156539242,
							"upper": 8.070203115653925,
							"level": 95.0
						}
					}
				}
			},
			"5fd4cff3-e4fe-559e-96d4-686ff8608398": {
				"id": {
					"col": {
						"uid": "04E9B6E3-1BC7-48CD-903A-AB1E21EF83E7",
						"title": "2",
						"idx": 1
					}
				},
				"value": {
					"tTestModel": {
						"status": "VALID",
						"tTest": {
							"status": "VALID",
							"t": 2.8811398162875523,
							"df": 19.0,
							"pValue": {
								"value": 0.009566756350470024,
								"level": 0.05,
								"isSignificant": true,
								"state": "P_VALUE_EQUAL"
							}
						},
						"discrepancy": {
							"discrepancy": 0.75,
							"stdDeviationDiscrepancy": 1.164158,
							"stdErrorOfDiscrepancy": 0.26031364245502003,
							"confidenceIntervalDiscrepancy": {
								"lower": 0.20515728465099903,
								"upper": 1.294842715349001,
								"level": 95.0
							},
							"rSquared": 0.3040539461533947
						}
					},
					"descriptiveStatistics": {
						"n": 20,
						"mean": 2.75,
						"sd": 1.164158,
						"meanSE": 0.26031364245502003,
						"meanCI": {
							"lower": 2.205157284650999,
							"upper": 3.294842715349001,
							"level": 95.0
						}
					}
				}
			},
			"e894beeb-758a-543e-8214-9337570fc51b": {
				"id": {
					"col": {
						"uid": "2BB1A53F-DDD4-4CD9-A795-BD6A55B3FEA3",
						"title": "3",
						"idx": 2
					}
				},
				"value": {
					"tTestModel": {
						"status": "VALID",
						"tTest": {
							"status": "VALID",
							"t": 0.5694950003084769,
							"df": 24.0,
							"pValue": {
								"value": 0.5743124645519551,
								"level": 0.05,
								"isSignificant": false,
								"state": "P_VALUE_EQUAL"
							}
						},
						"discrepancy": {
							"discrepancy": 0.1200000000000001,
							"stdDeviationDiscrepancy": 1.053565,
							"stdErrorOfDiscrepancy": 0.210713,
							"confidenceIntervalDiscrepancy": {
								"lower": -0.31489025761632594,
								"upper": 0.5548902576163262,
								"level": 95.0
							},
							"rSquared": 0.013333342705488088
						}
					},
					"descriptiveStatistics": {
						"n": 25,
						"mean": 2.12,
						"sd": 1.053565,
						"meanSE": 0.210713,
						"meanCI": {
							"lower": 1.685109742383674,
							"upper": 2.5548902576163264,
							"level": 95.0
						}
					}
				}
			},
			"229060db-60e4-58e1-9e8b-a2161920f280": {
				"id": {
					"col": {
						"uid": "4C7614BA-93D1-4136-9567-BCCF1B5E7FA3",
						"title": "4a",
						"idx": 3
					}
				},
				"value": {
					"tTestModel": {
						"status": "VALID",
						"tTest": {
							"status": "VALID",
							"t": 5.319491606756351,
							"df": 33.0,
							"pValue": {
								"value": 7.1861411772199544e-06,
								"level": 0.05,
								"isSignificant": true,
								"state": "P_VALUE_EQUAL"
							}
						},
						"discrepancy": {
							"discrepancy": -0.558824,
							"stdDeviationDiscrepancy": 0.612554,
							"stdErrorOfDiscrepancy": 0.10505214432338436,
							"confidenceIntervalDiscrepancy": {
								"lower": -0.7725541946557525,
								"upper": -0.3450938053442475,
								"level": 95.0
							},
							"rSquared": 0.46163752108850553
						}
					},
					"descriptiveStatistics": {
						"n": 34,
						"mean": 1.441176,
						"sd": 0.612554,
						"meanSE": 0.10505214432338436,
						"meanCI": {
							"lower": 1.2274458053442476,
							"upper": 1.6549061946557524,
							"level": 95.0
						}
					}
				}
			},
			"d4ed5ab2-d3f6-5fcc-bd74-6924741b8da5": {
				"id": {
					"col": {
						"uid": "BE917C50-CDC6-41E3-9BEC-90BCDF8C3D12",
						"title": "4b",
						"idx": 4
					}
				},
				"value": {
					"tTestModel": {
						"status": "VALID",
						"tTest": {
							"status": "VALID",
							"t": 3.069800693216421,
							"df": 25.0,
							"pValue": {
								"value": 0.005102722653319639,
								"level": 0.05,
								"isSignificant": true,
								"state": "P_VALUE_EQUAL"
							}
						},
						"discrepancy": {
							"discrepancy": -0.4230769999999999,
							"stdDeviationDiscrepancy": 0.702742,
							"stdErrorOfDiscrepancy": 0.13781904503927772,
							"confidenceIntervalDiscrepancy": {
								"lower": -0.7069206365620355,
								"upper": -0.13923336343796427,
								"level": 95.0
							},
							"rSquared": 0.27375566209200397
						}
					},
					"descriptiveStatistics": {
						"n": 26,
						"mean": 1.576923,
						"sd": 0.702742,
						"meanSE": 0.13781904503927772,
						"meanCI": {
							"lower": 1.2930793634379645,
							"upper": 1.8607666365620357,
							"level": 95.0
						}
					}
				}
			},
			"73b9dce2-673b-5240-8a80-217cb48ecfdb": {
				"id": {
					"col": {
						"uid": "D0F88A8E-48E3-4B17-8C9A-05B587D28580",
						"title": "4c",
						"idx": 5
					}
				},
				"value": {
					"tTestModel": {
						"status": "VALID",
						"tTest": {
							"status": "VALID",
							"t": 2.17437865960473,
							"df": 27.0,
							"pValue": {
								"value": 0.03861122557409991,
								"level": 0.05,
								"isSignificant": true,
								"state": "P_VALUE_EQUAL"
							}
						},
						"discrepancy": {
							"discrepancy": -0.392857,
							"stdDeviationDiscrepancy": 0.956045,
							"stdErrorOfDiscrepancy": 0.18067552229905331,
							"confidenceIntervalDiscrepancy": {
								"lower": -0.7635725502342119,
								"upper": -0.02214144976578819,
								"level": 95.0
							},
							"rSquared": 0.1490145642878865
						}
					},
					"descriptiveStatistics": {
						"n": 28,
						"mean": 1.607143,
						"sd": 0.956045,
						"meanSE": 0.18067552229905331,
						"meanCI": {
							"lower": 1.2364274497657881,
							"upper": 1.9778585502342119,
							"level": 95.0
						}
					}
				}
			},
			"8116359b-ead1-53f0-8e11-84320f65ce7f": {
				"id": {
					"col": {
						"uid": "7FB27DB9-1A9E-4FBB-917F-D2F0C1366533",
						"title": "5",
						"idx": 6
					}
				},
				"value": {
					"tTestModel": {
						"status": "VALID",
						"tTest": {
							"status": "VALID",
							"t": 3.279411154544132,
							"df": 28.0,
							"pValue": {
								"value": 0.002782969806155168,
								"level": 0.05,
								"isSignificant": true,
								"state": "P_VALUE_EQUAL"
							}
						},
						"discrepancy": {
							"discrepancy": -0.4482759999999999,
							"stdDeviationDiscrepancy": 0.73612,
							"stdErrorOfDiscrepancy": 0.13669405233889143,
							"confidenceIntervalDiscrepancy": {
								"lower": -0.728281073051918,
								"upper": -0.1682709269480817,
								"level": 95.0
							},
							"rSquared": 0.2775039571778193
						}
					},
					"descriptiveStatistics": {
						"n": 29,
						"mean": 1.551724,
						"sd": 0.73612,
						"meanSE": 0.13669405233889143,
						"meanCI": {
							"lower": 1.271718926948082,
							"upper": 1.8317290730519182,
							"level": 95.0
						}
					}
				}
			}
		}
	}
}
```
