## Supplementary material for "Performance of a Large Language Model in BI-RADS Classification of Ultrasound Based Breast Lesions": AE54FB16-C1E0-4D08-9484-E164AD039D2A.json

```
{
	"@class": "AnalysisView",
	"uid": "AE54FB16-C1E0-4D08-9484-E164AD039D2A",
	"$id": "analyses/view.schema.json",
	"dataSheet": "530F69B4-7C5F-4F94-B284-8C801AF7F58C",
	"textBlocks": [
		{
			"block": "",
			"fenID": 0
		}
	],
	"name": "Tabular results",
	"viewIdx": 0,
	"graphId": -1,
	"graphFlags": 0,
	"tabState": "AUTO",
	"isVisible": true,
	"isInternal": false,
	"isColumnLabelsVisible": true
}
```
