## Supplementary material for "Performance of a Large Language Model in BI-RADS Classification of Ultrasound Based Breast Lesions": sheet.json

```
{
	"@class": "AnalysisSheet",
	"uid": "C8EE3472-5952-434F-B030-3BC314879BC3",
	"fenID": 16,
	"title": "One sample t test of Replicate 3: Distance",
	"$id": "analyses/sheet.schema.json",
	"analysisClass": "ONE_SAMPLE_TESTS",
	"isAllDataAnalyzed": true,
	"isCalculated": true,
	"currentResultSheet": "FDA5C681-AE99-4D26-8F11-BFBC4CE278E7",
	"pairwiseComparisonsDataUid": "B255D816-4F4E-4FC0-AD29-50F3B4028458",
	"minRequiredVersion": {
		"major": 8,
		"minor": 0,
		"subminor": 0,
		"build": 0
	},
	"resultSheets": [
		{
			"uid": "FDA5C681-AE99-4D26-8F11-BFBC4CE278E7",
			"title": "Tabular results"
		}
	],
	"inputDataSets": [
		{
			"uid": "9428148C-2679-46CF-BB8D-71EEDC413EAA",
			"title": "1",
			"idx": "A"
		},
		{
			"uid": "04E9B6E3-1BC7-48CD-903A-AB1E21EF83E7",
			"title": "2",
			"idx": "B"
		},
		{
			"uid": "2BB1A53F-DDD4-4CD9-A795-BD6A55B3FEA3",
			"title": "3",
			"idx": "C"
		},
		{
			"uid": "4C7614BA-93D1-4136-9567-BCCF1B5E7FA3",
			"title": "4a",
			"idx": "D"
		},
		{
			"uid": "BE917C50-CDC6-41E3-9BEC-90BCDF8C3D12",
			"title": "4b",
			"idx": "E"
		},
		{
			"uid": "D0F88A8E-48E3-4B17-8C9A-05B587D28580",
			"title": "4c",
			"idx": "F"
		},
		{
			"uid": "7FB27DB9-1A9E-4FBB-917F-D2F0C1366533",
			"title": "5",
			"idx": "G"
		}
	],
	"inputSheets": [
		{
			"uid": "17C3F8AE-E595-4884-B961-4A709FA75048",
			"title": "Replicate 3: Distance"
		}
	]
}
```
