## Supplementary material for "Performance of a Large Language Model in BI-RADS Classification of Ultrasound Based Breast Lesions": 2A6077B9-3C28-44CC-BCE6-32CA15664902.json

```
{
	"@class": "AnalysisView",
	"uid": "2A6077B9-3C28-44CC-BCE6-32CA15664902",
	"$id": "analyses/view.schema.json",
	"dataSheet": "C57C4EA7-C2E8-4D49-8486-3DD1BAF11206",
	"textBlocks": [
		{
			"block": "",
			"fenID": 5
		}
	],
	"name": "Tabular results",
	"viewIdx": 0,
	"graphId": -1,
	"graphFlags": 0,
	"tabState": "AUTO",
	"isVisible": true,
	"isInternal": false,
	"isColumnLabelsVisible": true
}
```
