## Supplementary material for "Performance of a Large Language Model in BI-RADS Classification of Ultrasound Based Breast Lesions": results.json

```
{
	"@class": "AnalysisResults",
	"$id": "analyses/one_sample_tests/results.schema.json",
	"version": "0.0.0",
	"content": {
		"status": {
			"error": "VALID",
			"warning": []
		},
		"samples": {
			"07049d95-84c2-561f-b5f1-73dd98ae29ac": {
				"id": {
					"col": {
						"uid": "91175BDE-9F93-45FC-B6D8-288DBE8251A8",
						"title": "1",
						"idx": 0
					}
				},
				"value": {
					"wilcoxonTestModel": {
						"status": "VALID",
						"wilcoxonTest": {
							"status": "VALID",
							"zeroesStatus": "NO_ZEROES",
							"signedRanksSum": -6.0,
							"positiveRanksSum": 0.0,
							"negativeRanksSum": -6.0,
							"n": 3,
							"tieCount": 0,
							"pValue": {
								"value": 0.25,
								"level": 0.05,
								"isSignificant": false,
								"state": "P_VALUE_EQUAL"
							},
							"pValueExact": {
								"value": 0.25,
								"level": 0.05,
								"isSignificant": false,
								"state": "P_VALUE_EQUAL"
							},
							"pValueApproximate": {
								"value": 0.1814492077214347,
								"level": 0.05,
								"isSignificant": false,
								"state": "P_VALUE_EQUAL"
							}
						},
						"discrepancy": {
							"discrepancy": -30.0
						}
					},
					"descriptiveStatistics": {
						"n": 3,
						"minimum": 0.0,
						"firstQuartile": 0.0,
						"median": 20.0,
						"thirdQuartile": 40.0,
						"maximum": 40.0
					}
				}
			},
			"bc9c2dd2-3061-527a-b725-f3021cb4a4e1": {
				"id": {
					"col": {
						"uid": "8D53AA4A-7467-459F-AB25-17B8F22C1E4F",
						"title": "2",
						"idx": 1
					}
				},
				"value": {
					"wilcoxonTestModel": {
						"status": "VALID",
						"wilcoxonTest": {
							"status": "VALID",
							"zeroesStatus": "NO_ZEROES",
							"signedRanksSum": -6.0,
							"positiveRanksSum": 0.0,
							"negativeRanksSum": -6.0,
							"n": 3,
							"tieCount": 0,
							"pValue": {
								"value": 0.25,
								"level": 0.05,
								"isSignificant": false,
								"state": "P_VALUE_EQUAL"
							},
							"pValueExact": {
								"value": 0.25,
								"level": 0.05,
								"isSignificant": false,
								"state": "P_VALUE_EQUAL"
							},
							"pValueApproximate": {
								"value": 0.1814492077214347,
								"level": 0.05,
								"isSignificant": false,
								"state": "P_VALUE_EQUAL"
							}
						},
						"discrepancy": {
							"discrepancy": -40.0
						}
					},
					"descriptiveStatistics": {
						"n": 3,
						"minimum": 6.666666667,
						"firstQuartile": 6.666666667,
						"median": 10.0,
						"thirdQuartile": 16.66666667,
						"maximum": 16.66666667
					}
				}
			},
			"d978e8a1-99ce-52d7-8cf0-4af5dd58776f": {
				"id": {
					"col": {
						"uid": "79FEE001-792F-419A-9851-9ACB01064701",
						"title": "3",
						"idx": 2
					}
				},
				"value": {
					"wilcoxonTestModel": {
						"status": "VALID",
						"wilcoxonTest": {
							"status": "VALID",
							"zeroesStatus": "NO_ZEROES",
							"signedRanksSum": -6.0,
							"positiveRanksSum": 0.0,
							"negativeRanksSum": -6.0,
							"n": 3,
							"tieCount": 0,
							"pValue": {
								"value": 0.25,
								"level": 0.05,
								"isSignificant": false,
								"state": "P_VALUE_EQUAL"
							},
							"pValueExact": {
								"value": 0.25,
								"level": 0.05,
								"isSignificant": false,
								"state": "P_VALUE_EQUAL"
							},
							"pValueApproximate": {
								"value": 0.1814492077214347,
								"level": 0.05,
								"isSignificant": false,
								"state": "P_VALUE_EQUAL"
							}
						},
						"discrepancy": {
							"discrepancy": -32.857142859999996
						}
					},
					"descriptiveStatistics": {
						"n": 3,
						"minimum": 8.571428571,
						"firstQuartile": 8.571428571,
						"median": 17.14285714,
						"thirdQuartile": 28.57142857,
						"maximum": 28.57142857
					}
				}
			},
			"9435c6de-8e93-589c-99ae-41d3b637c90b": {
				"id": {
					"col": {
						"uid": "0140B09A-B5A9-45D6-AA59-7F89601FCD6F",
						"title": "4a",
						"idx": 3
					}
				},
				"value": {
					"wilcoxonTestModel": {
						"status": "VALID",
						"wilcoxonTest": {
							"status": "VALID",
							"zeroesStatus": "NO_ZEROES",
							"signedRanksSum": -6.0,
							"positiveRanksSum": 0.0,
							"negativeRanksSum": -6.0,
							"n": 3,
							"tieCount": 0,
							"pValue": {
								"value": 0.25,
								"level": 0.05,
								"isSignificant": false,
								"state": "P_VALUE_EQUAL"
							},
							"pValueExact": {
								"value": 0.25,
								"level": 0.05,
								"isSignificant": false,
								"state": "P_VALUE_EQUAL"
							},
							"pValueApproximate": {
								"value": 0.1814492077214347,
								"level": 0.05,
								"isSignificant": false,
								"state": "P_VALUE_EQUAL"
							}
						},
						"discrepancy": {
							"discrepancy": -45.555555556
						}
					},
					"descriptiveStatistics": {
						"n": 3,
						"minimum": 0.0,
						"firstQuartile": 0.0,
						"median": 4.444444444,
						"thirdQuartile": 8.888888889,
						"maximum": 8.888888889
					}
				}
			},
			"a0c00899-0ecb-5326-9031-bc9524aca2f3": {
				"id": {
					"col": {
						"uid": "A356113B-2E3E-49D7-A85B-1E70A2CC390E",
						"title": "4b",
						"idx": 4
					}
				},
				"value": {
					"wilcoxonTestModel": {
						"status": "VALID",
						"wilcoxonTest": {
							"status": "VALID",
							"zeroesStatus": "NO_ZEROES",
							"signedRanksSum": -4.0,
							"positiveRanksSum": 1.0,
							"negativeRanksSum": -5.0,
							"n": 3,
							"tieCount": 0,
							"pValue": {
								"value": 0.5,
								"level": 0.05,
								"isSignificant": false,
								"state": "P_VALUE_EQUAL"
							},
							"pValueExact": {
								"value": 0.5,
								"level": 0.05,
								"isSignificant": false,
								"state": "P_VALUE_EQUAL"
							},
							"pValueApproximate": {
								"value": 0.4226780741706472,
								"level": 0.05,
								"isSignificant": false,
								"state": "P_VALUE_EQUAL"
							}
						},
						"discrepancy": {
							"discrepancy": -17.39130435
						}
					},
					"descriptiveStatistics": {
						"n": 3,
						"minimum": 19.56521739,
						"firstQuartile": 19.56521739,
						"median": 32.60869565,
						"thirdQuartile": 56.52173913,
						"maximum": 56.52173913
					}
				}
			},
			"423d0896-e528-57d4-8e86-99c95518f952": {
				"id": {
					"col": {
						"uid": "4713C414-312E-4726-ADC6-19A8789CBE08",
						"title": "4c",
						"idx": 5
					}
				},
				"value": {
					"wilcoxonTestModel": {
						"status": "VALID",
						"wilcoxonTest": {
							"status": "VALID",
							"zeroesStatus": "NO_ZEROES",
							"signedRanksSum": -6.0,
							"positiveRanksSum": 0.0,
							"negativeRanksSum": -6.0,
							"n": 3,
							"tieCount": 0,
							"pValue": {
								"value": 0.25,
								"level": 0.05,
								"isSignificant": false,
								"state": "P_VALUE_EQUAL"
							},
							"pValueExact": {
								"value": 0.25,
								"level": 0.05,
								"isSignificant": false,
								"state": "P_VALUE_EQUAL"
							},
							"pValueApproximate": {
								"value": 0.1814492077214347,
								"level": 0.05,
								"isSignificant": false,
								"state": "P_VALUE_EQUAL"
							}
						},
						"discrepancy": {
							"discrepancy": -25.0
						}
					},
					"descriptiveStatistics": {
						"n": 3,
						"minimum": 16.66666667,
						"firstQuartile": 16.66666667,
						"median": 25.0,
						"thirdQuartile": 27.08333333,
						"maximum": 27.08333333
					}
				}
			},
			"c177892b-90e4-5008-bb38-5c48035ff13d": {
				"id": {
					"col": {
						"uid": "3D93A625-D0D8-462E-995B-96A2DC043ADB",
						"title": "5",
						"idx": 6
					}
				},
				"value": {
					"wilcoxonTestModel": {
						"status": "VALID",
						"wilcoxonTest": {
							"status": "VALID",
							"zeroesStatus": "NO_ZEROES",
							"signedRanksSum": -6.0,
							"positiveRanksSum": 0.0,
							"negativeRanksSum": -6.0,
							"n": 3,
							"tieCount": 0,
							"pValue": {
								"value": 0.25,
								"level": 0.05,
								"isSignificant": false,
								"state": "P_VALUE_EQUAL"
							},
							"pValueExact": {
								"value": 0.25,
								"level": 0.05,
								"isSignificant": false,
								"state": "P_VALUE_EQUAL"
							},
							"pValueApproximate": {
								"value": 0.1814492077214347,
								"level": 0.05,
								"isSignificant": false,
								"state": "P_VALUE_EQUAL"
							}
						},
						"discrepancy": {
							"discrepancy": -32.9787234
						}
					},
					"descriptiveStatistics": {
						"n": 3,
						"minimum": 8.510638298,
						"firstQuartile": 8.510638298,
						"median": 17.0212766,
						"thirdQuartile": 27.65957447,
						"maximum": 27.65957447
					}
				}
			},
			"52198ad9-5fcb-5f8d-95fd-d76caa7c0862": {
				"id": {
					"col": {
						"uid": "DA4E42E5-99FD-418F-AF78-7CDA4A2AB250",
						"title": "Overall",
						"idx": 7
					}
				},
				"value": {
					"wilcoxonTestModel": {
						"status": "VALID",
						"wilcoxonTest": {
							"status": "VALID",
							"zeroesStatus": "NO_ZEROES",
							"signedRanksSum": -6.0,
							"positiveRanksSum": 0.0,
							"negativeRanksSum": -6.0,
							"n": 3,
							"tieCount": 0,
							"pValue": {
								"value": 0.25,
								"level": 0.05,
								"isSignificant": false,
								"state": "P_VALUE_EQUAL"
							},
							"pValueExact": {
								"value": 0.25,
								"level": 0.05,
								"isSignificant": false,
								"state": "P_VALUE_EQUAL"
							},
							"pValueApproximate": {
								"value": 0.1814492077214347,
								"level": 0.05,
								"isSignificant": false,
								"state": "P_VALUE_EQUAL"
							}
						},
						"discrepancy": {
							"discrepancy": -32.421875
						}
					},
					"descriptiveStatistics": {
						"n": 3,
						"minimum": 17.1875,
						"firstQuartile": 17.1875,
						"median": 17.578125,
						"thirdQuartile": 22.265625,
						"maximum": 22.265625
					}
				}
			}
		}
	}
}
```
