## Supplementary material for "Performance of a Large Language Model in BI-RADS Classification of Ultrasound Based Breast Lesions": sheet.json

```
{
	"@class": "AnalysisSheet",
	"uid": "C38C0DE2-12CB-4A2E-AAFE-47F07C1385C8",
	"fenID": 5,
	"title": "One sample Wilcoxon test of Accuracy",
	"$id": "analyses/sheet.schema.json",
	"analysisClass": "ONE_SAMPLE_TESTS",
	"isAllDataAnalyzed": true,
	"isCalculated": true,
	"currentResultSheet": "2A6077B9-3C28-44CC-BCE6-32CA15664902",
	"pairwiseComparisonsDataUid": "E6FCED06-FFAC-4D9F-ABBD-E37D79D138C8",
	"minRequiredVersion": {
		"major": 8,
		"minor": 0,
		"subminor": 0,
		"build": 0
	},
	"resultSheets": [
		{
			"uid": "2A6077B9-3C28-44CC-BCE6-32CA15664902",
			"title": "Tabular results"
		}
	],
	"inputDataSets": [
		{
			"uid": "91175BDE-9F93-45FC-B6D8-288DBE8251A8",
			"title": "1",
			"idx": "A"
		},
		{
			"uid": "8D53AA4A-7467-459F-AB25-17B8F22C1E4F",
			"title": "2",
			"idx": "B"
		},
		{
			"uid": "79FEE001-792F-419A-9851-9ACB01064701",
			"title": "3",
			"idx": "C"
		},
		{
			"uid": "0140B09A-B5A9-45D6-AA59-7F89601FCD6F",
			"title": "4a",
			"idx": "D"
		},
		{
			"uid": "A356113B-2E3E-49D7-A85B-1E70A2CC390E",
			"title": "4b",
			"idx": "E"
		},
		{
			"uid": "4713C414-312E-4726-ADC6-19A8789CBE08",
			"title": "4c",
			"idx": "F"
		},
		{
			"uid": "3D93A625-D0D8-462E-995B-96A2DC043ADB",
			"title": "5",
			"idx": "G"
		},
		{
			"uid": "DA4E42E5-99FD-418F-AF78-7CDA4A2AB250",
			"title": "Overall",
			"idx": "H"
		}
	],
	"inputSheets": [
		{
			"uid": "4931A4E4-5684-4395-A2B6-47428BEE5CD4",
			"title": "Accuracy"
		}
	]
}
```
