## Supplementary material for "Performance of a Large Language Model in BI-RADS Classification of Ultrasound Based Breast Lesions": 58B9018E-DB1C-4178-9783-984F59D232E4.json

```
{
	"@class": "AnalysisView",
	"uid": "58B9018E-DB1C-4178-9783-984F59D232E4",
	"$id": "analyses/view.schema.json",
	"dataSheet": "E87E22EA-C82F-4EA2-B959-258663D00726",
	"textBlocks": [
		{
			"block": "",
			"fenID": 1
		}
	],
	"name": "Tabular results",
	"viewIdx": 0,
	"graphId": -1,
	"graphFlags": 0,
	"tabState": "AUTO",
	"isVisible": true,
	"isInternal": false,
	"isColumnLabelsVisible": true
}
```
