## Supplementary material for "Performance of a Large Language Model in BI-RADS Classification of Ultrasound Based Breast Lesions": results.json

```
{
	"@class": "AnalysisResults",
	"$id": "analyses/one_sample_tests/results.schema.json",
	"version": "0.0.0",
	"content": {
		"status": {
			"error": "VALID",
			"warning": []
		},
		"samples": {
			"d1103066-d2c2-57f6-ab68-8feea291dbc5": {
				"id": {
					"col": {
						"uid": "92F1D710-E8A3-4B3D-B0BF-BA99C93FE148",
						"title": "1",
						"idx": 0
					}
				},
				"value": {
					"tTestModel": {
						"status": "VALID",
						"tTest": {
							"status": "VALID",
							"t": 0.0,
							"df": 3.0,
							"pValue": {
								"value": 1.0,
								"level": 0.05,
								"isSignificant": false,
								"state": "P_VALUE_EQUAL"
							}
						},
						"discrepancy": {
							"discrepancy": 0.0,
							"stdDeviationDiscrepancy": 0.816497,
							"stdErrorOfDiscrepancy": 0.4082485,
							"confidenceIntervalDiscrepancy": {
								"lower": -1.299228930462616,
								"upper": 1.299228930462616,
								"level": 95.0
							},
							"rSquared": 0.0
						}
					},
					"descriptiveStatistics": {
						"n": 4,
						"mean": 2.0,
						"sd": 0.816497,
						"meanSE": 0.4082485,
						"meanCI": {
							"lower": 0.7007710695373841,
							"upper": 3.2992289304626157,
							"level": 95.0
						}
					}
				}
			},
			"a0dabaf7-e788-5b63-bdf6-fac51d87c7de": {
				"id": {
					"col": {
						"uid": "BBAAB272-617C-49ED-95A7-B1BBB30BC393",
						"title": "2",
						"idx": 1
					}
				},
				"value": {
					"tTestModel": {
						"status": "VALID",
						"tTest": {
							"status": "VALID",
							"t": 0.4709458107596308,
							"df": 19.0,
							"pValue": {
								"value": 0.64304133307097,
								"level": 0.05,
								"isSignificant": false,
								"state": "P_VALUE_EQUAL"
							}
						},
						"discrepancy": {
							"discrepancy": 0.1499999999999999,
							"stdDeviationDiscrepancy": 1.424411,
							"stdErrorOfDiscrepancy": 0.3185079823898453,
							"confidenceIntervalDiscrepancy": {
								"lower": -0.5166448686630044,
								"upper": 0.8166448686630042,
								"level": 95.0
							},
							"rSquared": 0.011538465313167197
						}
					},
					"descriptiveStatistics": {
						"n": 20,
						"mean": 2.15,
						"sd": 1.424411,
						"meanSE": 0.3185079823898453,
						"meanCI": {
							"lower": 1.4833551313369955,
							"upper": 2.8166448686630043,
							"level": 95.0
						}
					}
				}
			},
			"f7ed267d-d834-5a3d-a595-f3532973e750": {
				"id": {
					"col": {
						"uid": "0B5AB6FD-8FAE-40CE-80A9-32E5C040A1C3",
						"title": "3",
						"idx": 2
					}
				},
				"value": {
					"tTestModel": {
						"status": "VALID",
						"tTest": {
							"status": "VALID",
							"t": 1.904434109378448,
							"df": 21.0,
							"pValue": {
								"value": 0.07064383396042916,
								"level": 0.05,
								"isSignificant": false,
								"state": "P_VALUE_EQUAL"
							}
						},
						"discrepancy": {
							"discrepancy": 0.4090910000000001,
							"stdDeviationDiscrepancy": 1.007547,
							"stdErrorOfDiscrepancy": 0.2148097421619462,
							"confidenceIntervalDiscrepancy": {
								"lower": -0.037630313782366476,
								"upper": 0.8558123137823667,
								"level": 95.0
							},
							"rSquared": 0.14727285211022123
						}
					},
					"descriptiveStatistics": {
						"n": 22,
						"mean": 2.409091,
						"sd": 1.007547,
						"meanSE": 0.2148097421619462,
						"meanCI": {
							"lower": 1.9623696862176336,
							"upper": 2.8558123137823666,
							"level": 95.0
						}
					}
				}
			},
			"6212f93e-f654-5396-b7a0-21e81c10a58b": {
				"id": {
					"col": {
						"uid": "F7162E6D-7E6E-43A5-9CC8-8653312E13E5",
						"title": "4a",
						"idx": 3
					}
				},
				"value": {
					"tTestModel": {
						"status": "VALID",
						"tTest": {
							"status": "VALID",
							"t": 3.818671565619978,
							"df": 36.0,
							"pValue": {
								"value": 0.0005099534493535913,
								"level": 0.05,
								"isSignificant": true,
								"state": "P_VALUE_EQUAL"
							}
						},
						"discrepancy": {
							"discrepancy": -0.4324319999999999,
							"stdDeviationDiscrepancy": 0.688821,
							"stdErrorOfDiscrepancy": 0.11324147483466353,
							"confidenceIntervalDiscrepancy": {
								"lower": -0.6620963557743451,
								"upper": -0.20276764422565474,
								"level": 95.0
							},
							"rSquared": 0.28828792309234474
						}
					},
					"descriptiveStatistics": {
						"n": 37,
						"mean": 1.567568,
						"sd": 0.688821,
						"meanSE": 0.11324147483466353,
						"meanCI": {
							"lower": 1.3379036442256549,
							"upper": 1.7972323557743453,
							"level": 95.0
						}
					}
				}
			},
			"d9844c0b-2582-5026-91b8-e3d738cc210e": {
				"id": {
					"col": {
						"uid": "E55BB7CD-D976-4800-849F-89A7F526561C",
						"title": "4b",
						"idx": 4
					}
				},
				"value": {
					"tTestModel": {
						"status": "VALID",
						"tTest": {
							"status": "VALID",
							"t": 2.1993642607997814,
							"df": 32.0,
							"pValue": {
								"value": 0.03519450667836669,
								"level": 0.05,
								"isSignificant": true,
								"state": "P_VALUE_EQUAL"
							}
						},
						"discrepancy": {
							"discrepancy": -0.39393900000000004,
							"stdDeviationDiscrepancy": 1.028937,
							"stdErrorOfDiscrepancy": 0.17911494108608786,
							"confidenceIntervalDiscrepancy": {
								"lower": -0.7587841958101059,
								"upper": -0.029093804189894157,
								"level": 95.0
							},
							"rSquared": 0.13131298627003177
						}
					},
					"descriptiveStatistics": {
						"n": 33,
						"mean": 1.606061,
						"sd": 1.028937,
						"meanSE": 0.17911494108608786,
						"meanCI": {
							"lower": 1.241215804189894,
							"upper": 1.970906195810106,
							"level": 95.0
						}
					}
				}
			},
			"9a503dc7-c6cd-55e8-a692-d028c57d6170": {
				"id": {
					"col": {
						"uid": "E38C5F4E-C2FC-4FA5-AA8D-6ED5ADE11874",
						"title": "4c",
						"idx": 5
					}
				},
				"value": {
					"tTestModel": {
						"status": "VALID",
						"tTest": {
							"status": "VALID",
							"t": 0.0,
							"df": 30.0,
							"pValue": {
								"value": 1.0,
								"level": 0.05,
								"isSignificant": false,
								"state": "P_VALUE_EQUAL"
							}
						},
						"discrepancy": {
							"discrepancy": 0.0,
							"stdDeviationDiscrepancy": 1.414214,
							"stdErrorOfDiscrepancy": 0.2540003326004935,
							"confidenceIntervalDiscrepancy": {
								"lower": -0.5187378831613413,
								"upper": 0.5187378831613413,
								"level": 95.0
							},
							"rSquared": 0.0
						}
					},
					"descriptiveStatistics": {
						"n": 31,
						"mean": 2.0,
						"sd": 1.414214,
						"meanSE": 0.2540003326004935,
						"meanCI": {
							"lower": 1.4812621168386588,
							"upper": 2.518737883161341,
							"level": 95.0
						}
					}
				}
			},
			"ac8c9ae5-6a60-57f4-9587-516211d599cd": {
				"id": {
					"col": {
						"uid": "668FC6A4-0062-4950-B88F-2080E44714D9",
						"title": "5",
						"idx": 6
					}
				},
				"value": {
					"tTestModel": {
						"status": "VALID",
						"tTest": {
							"status": "VALID",
							"t": 0.12403475907677129,
							"df": 31.0,
							"pValue": {
								"value": 0.9020885257344062,
								"level": 0.05,
								"isSignificant": false,
								"state": "P_VALUE_EQUAL"
							}
						},
						"discrepancy": {
							"discrepancy": -0.03125,
							"stdDeviationDiscrepancy": 1.425219,
							"stdErrorOfDiscrepancy": 0.2519455048939775,
							"confidenceIntervalDiscrepancy": {
								"lower": -0.5450962449903584,
								"upper": 0.48259624499035836,
								"level": 95.0
							},
							"rSquared": 0.0004960319417927912
						}
					},
					"descriptiveStatistics": {
						"n": 32,
						"mean": 1.96875,
						"sd": 1.425219,
						"meanSE": 0.2519455048939775,
						"meanCI": {
							"lower": 1.4549037550096418,
							"upper": 2.4825962449903582,
							"level": 95.0
						}
					}
				}
			}
		}
	}
}
```
