## Supplementary material for "Performance of a Large Language Model in BI-RADS Classification of Ultrasound Based Breast Lesions": sheet.json

```
{
	"@class": "AnalysisSheet",
	"uid": "E7D4B70C-8F39-4E44-B4E7-F24B8335BE57",
	"fenID": 13,
	"title": "One sample t test of Replicate 1: Distance",
	"$id": "analyses/sheet.schema.json",
	"analysisClass": "ONE_SAMPLE_TESTS",
	"isAllDataAnalyzed": true,
	"isCalculated": true,
	"currentResultSheet": "58B9018E-DB1C-4178-9783-984F59D232E4",
	"pairwiseComparisonsDataUid": "AF6771B4-D615-497D-A1C2-D7516DA5EB53",
	"minRequiredVersion": {
		"major": 8,
		"minor": 0,
		"subminor": 0,
		"build": 0
	},
	"resultSheets": [
		{
			"uid": "58B9018E-DB1C-4178-9783-984F59D232E4",
			"title": "Tabular results"
		}
	],
	"inputDataSets": [
		{
			"uid": "92F1D710-E8A3-4B3D-B0BF-BA99C93FE148",
			"title": "1",
			"idx": "A"
		},
		{
			"uid": "BBAAB272-617C-49ED-95A7-B1BBB30BC393",
			"title": "2",
			"idx": "B"
		},
		{
			"uid": "0B5AB6FD-8FAE-40CE-80A9-32E5C040A1C3",
			"title": "3",
			"idx": "C"
		},
		{
			"uid": "F7162E6D-7E6E-43A5-9CC8-8653312E13E5",
			"title": "4a",
			"idx": "D"
		},
		{
			"uid": "E55BB7CD-D976-4800-849F-89A7F526561C",
			"title": "4b",
			"idx": "E"
		},
		{
			"uid": "E38C5F4E-C2FC-4FA5-AA8D-6ED5ADE11874",
			"title": "4c",
			"idx": "F"
		},
		{
			"uid": "668FC6A4-0062-4950-B88F-2080E44714D9",
			"title": "5",
			"idx": "G"
		}
	],
	"inputSheets": [
		{
			"uid": "0D2F0511-73AB-4B9F-B123-17FF655209C5",
			"title": "Replicate 1: Distance"
		}
	]
}
```
