## Supplementary material for "Performance of a Large Language Model in BI-RADS Classification of Ultrasound Based Breast Lesions": 3EA4A108-83E2-4B91-8BB4-8C5632E16C36.json

```
{
	"@class": "FloatingNote",
	"$id": "floating_note/floating_note.schema.json",
	"color": "yellow",
	"text": {
		"string": "The one-way ANOVA analysis is designed to analyze data entered on a Column data table without subcolumns.\rHere, the data were entered into a Grouped or XY table with subcolumns. Only the mean values were analyzed.\rInstead of one-way ANOVA (or related tests), consider choosing two-way ANOVA.\r",
		"version": 1,
		"formatting": [
			{
				"range": "0~291",
				"attributes": {
					"fontSize": 10.0
				}
			}
		]
	},
	"position": "-1;-149",
	"positionCollapsed": "0;0",
	"size": {
		"width": 846.0,
		"height": 119.0
	},
	"screenWidth": {
		"width": 1536.0,
		"height": 864.0
	},
	"screenDPI": 120,
	"isAuto": true,
	"isCollapsed": false,
	"isReadOnly": true,
	"isCompatibilityNote": false,
	"uid": "3EA4A108-83E2-4B91-8BB4-8C5632E16C36",
	"fenID": 0
}
```
