## Supplementary material for "Performance of a Large Language Model in BI-RADS Classification of Ultrasound Based Breast Lesions": FBAA8572-7833-413A-9544-4AF70E1A545B.json

```
{
	"@class": "AnalysisView",
	"uid": "FBAA8572-7833-413A-9544-4AF70E1A545B",
	"$id": "analyses/view.schema.json",
	"dataSheet": "1BF5EC37-DE14-49D8-A6C4-1FA5B0128DF7",
	"textBlocks": [
		{
			"block": {
				"string": "The one-way ANOVA analysis is designed to analyze data entered on a Column data table without subcolumns.\rHere, the data were entered into a Grouped or XY table with subcolumns. Only the mean values were analyzed.\rInstead of one-way ANOVA (or related tests), consider choosing two-way ANOVA.",
				"version": 1,
				"formatting": [
					{
						"range": "0~290",
						"attributes": {
							"fontFamily": "Arial",
							"fontSize": 10.0,
							"horizontalAlignment": "left",
							"indentLeft": 0
						}
					}
				]
			},
			"fenID": 0
		}
	],
	"name": "ANOVA results",
	"viewIdx": 0,
	"graphId": -1,
	"graphFlags": 0,
	"tabState": "AUTO",
	"isVisible": true,
	"isInternal": false,
	"isColumnLabelsVisible": false
}
```
