## Supplementary material for "Performance of a Large Language Model in BI-RADS Classification of Ultrasound Based Breast Lesions": results.json

```
{
	"@class": "AnalysisResults",
	"$id": "analyses/one_way_anova/results.schema.json",
	"version": "0.0.0",
	"content": {
		"status": {
			"error": "VALID",
			"warning": []
		},
		"ordinaryAnovaModel": {
			"status": "VALID",
			"anovaTable": {
				"colFactor": {
					"ss": 0.008542771428571416,
					"df": 6.0,
					"ms": 0.0014237952380952359,
					"r2": 0.2976936574750862,
					"fTest": {
						"status": "VALID",
						"f": 0.9890534828594308,
						"dfNumerator": 6.0,
						"dfDenominator": 14.0,
						"pValue": {
							"value": 0.4689984801512205,
							"level": 0.05,
							"isSignificant": false,
							"state": "P_VALUE_EQUAL"
						}
					}
				},
				"residual": {
					"ss": 0.020153746666666656,
					"df": 14.0,
					"ms": 0.0014395533333333326
				},
				"total": {
					"ss": 0.02869651809523807,
					"df": 20.0
				}
			},
			"brownForsytheTest": {
				"status": "VALID",
				"f": 1.3927542435081661,
				"dfNumerator": 6.0,
				"dfDenominator": 14.0,
				"pValue": {
					"value": 0.28429889325788354,
					"level": 0.05,
					"isSignificant": false,
					"state": "P_VALUE_EQUAL"
				}
			},
			"bartlettTest": {
				"status": "TOO_FEW_POINTS"
			},
			"dataSummary": {
				"levelCount": 7,
				"pointCount": 21
			}
		},
		"descriptiveStatistics": {
			"6a87feeb-4e20-5353-8554-6b03db3982e7": {
				"id": {
					"col": {
						"uid": "F7A987FF-A013-48E4-89E6-769F60B8D444",
						"title": "1",
						"idx": 0
					}
				},
				"value": {
					"n": 3,
					"mean": 0.5078333333333334,
					"sd": 0.001950213663508017,
					"meanSE": 0.00112595638360364,
					"meanCI": {
						"lower": 0.5029887340258423,
						"upper": 0.5126779326408244,
						"level": 95.0
					},
					"minimum": 0.5059,
					"firstQuartile": 0.5059,
					"median": 0.5078,
					"thirdQuartile": 0.5098,
					"maximum": 0.5098
				}
			},
			"49890306-11f3-57d3-8c19-ea3fa7c05bad": {
				"id": {
					"col": {
						"uid": "37C8BFAD-9505-40AC-9FFE-686E4D8C69CA",
						"title": "2",
						"idx": 1
					}
				},
				"value": {
					"n": 3,
					"mean": 0.5318999999999999,
					"sd": 0.011123398761170114,
					"meanSE": 0.0064220972690651155,
					"meanCI": {
						"lower": 0.5042679456545404,
						"upper": 0.5595320543454595,
						"level": 95.0
					},
					"minimum": 0.5195,
					"firstQuartile": 0.5195,
					"median": 0.5352,
					"thirdQuartile": 0.541,
					"maximum": 0.541
				}
			},
			"4077feff-0be8-5304-8fa7-f5fdcb4c23e7": {
				"id": {
					"col": {
						"uid": "013FBE96-5007-4512-A72E-30ACBF99DDD3",
						"title": "3",
						"idx": 2
					}
				},
				"value": {
					"n": 3,
					"mean": 0.5293,
					"sd": 0.0067549981495186465,
					"meanSE": 0.0039000000000000146,
					"meanCI": {
						"lower": 0.5125196543539771,
						"upper": 0.5460803456460229,
						"level": 95.0
					},
					"minimum": 0.5254,
					"firstQuartile": 0.5254,
					"median": 0.5254,
					"thirdQuartile": 0.5371,
					"maximum": 0.5371
				}
			},
			"d139fa5f-c0b1-5062-81a3-2dfc3edbec36": {
				"id": {
					"col": {
						"uid": "CA1B21FA-3B40-4FA9-979F-27AE977F3601",
						"title": "4a",
						"idx": 3
					}
				},
				"value": {
					"n": 3,
					"mean": 0.5553333333333333,
					"sd": 0.012573119475028177,
					"meanSE": 0.007259093913460845,
					"meanCI": {
						"lower": 0.5240999730910734,
						"upper": 0.5865666935755933,
						"level": 95.0
					},
					"minimum": 0.541,
					"firstQuartile": 0.541,
					"median": 0.5605,
					"thirdQuartile": 0.5645,
					"maximum": 0.5645
				}
			},
			"29390d3e-7031-5679-a114-393535de289f": {
				"id": {
					"col": {
						"uid": "AD92F628-41D3-43E7-B1D6-C151035748A1",
						"title": "4b",
						"idx": 4
					}
				},
				"value": {
					"n": 3,
					"mean": 0.5729333333333333,
					"sd": 0.09260746910121952,
					"meanSE": 0.05346694721455904,
					"meanCI": {
						"lower": 0.34288362694924046,
						"upper": 0.8029830397174261,
						"level": 95.0
					},
					"minimum": 0.502,
					"firstQuartile": 0.502,
					"median": 0.5391,
					"thirdQuartile": 0.6777,
					"maximum": 0.6777
				}
			},
			"cc0dd8e9-4ccf-5f43-9bc6-cfabb0be94b5": {
				"id": {
					"col": {
						"uid": "FB3B2FC1-F523-4900-ACD1-B2736AC65E37",
						"title": "4c",
						"idx": 5
					}
				},
				"value": {
					"n": 3,
					"mean": 0.5247333333333334,
					"sd": 0.017490664176449514,
					"meanSE": 0.010098239670578471,
					"meanCI": {
						"lower": 0.48128411484905465,
						"upper": 0.5681825518176121,
						"level": 95.0
					},
					"minimum": 0.5137,
					"firstQuartile": 0.5137,
					"median": 0.5156,
					"thirdQuartile": 0.5449,
					"maximum": 0.5449
				}
			},
			"95b3ae77-59a3-5572-b100-012bd63f9e66": {
				"id": {
					"col": {
						"uid": "6B505F45-F84B-4700-965E-555A1BAAE171",
						"title": "5",
						"idx": 6
					}
				},
				"value": {
					"n": 3,
					"mean": 0.5495,
					"sd": 0.029386391408269225,
					"meanSE": 0.016966240990075945,
					"meanCI": {
						"lower": 0.4765001568904625,
						"upper": 0.6224998431095374,
						"level": 95.0
					},
					"minimum": 0.5215,
					"firstQuartile": 0.5215,
					"median": 0.5469,
					"thirdQuartile": 0.5801,
					"maximum": 0.5801
				}
			}
		}
	}
}
```
