## Supplementary material for "Performance of a Large Language Model in BI-RADS Classification of Ultrasound Based Breast Lesions": sheet.json

```
{
	"@class": "AnalysisSheet",
	"uid": "F6A05750-ECE9-4AD3-B1F4-35D08A33C164",
	"fenID": 7,
	"title": "Ordinary one-way ANOVA of Forest Plot: ROC",
	"floatingNotes": [
		"3EA4A108-83E2-4B91-8BB4-8C5632E16C36"
	],
	"$id": "analyses/sheet.schema.json",
	"analysisClass": "ONE_WAY_ANOVA",
	"isAllDataAnalyzed": true,
	"isCalculated": true,
	"currentResultSheet": "FBAA8572-7833-413A-9544-4AF70E1A545B",
	"preferredResultSheet": "FBAA8572-7833-413A-9544-4AF70E1A545B",
	"minRequiredVersion": {
		"major": 6,
		"minor": 0,
		"subminor": 0,
		"build": 0
	},
	"resultSheets": [
		{
			"uid": "FBAA8572-7833-413A-9544-4AF70E1A545B",
			"title": "ANOVA results"
		}
	],
	"inputDataSets": [
		{
			"uid": "F7A987FF-A013-48E4-89E6-769F60B8D444",
			"title": "1",
			"idx": "A"
		},
		{
			"uid": "37C8BFAD-9505-40AC-9FFE-686E4D8C69CA",
			"title": "2",
			"idx": "B"
		},
		{
			"uid": "013FBE96-5007-4512-A72E-30ACBF99DDD3",
			"title": "3",
			"idx": "C"
		},
		{
			"uid": "CA1B21FA-3B40-4FA9-979F-27AE977F3601",
			"title": "4a",
			"idx": "D"
		},
		{
			"uid": "AD92F628-41D3-43E7-B1D6-C151035748A1",
			"title": "4b",
			"idx": "E"
		},
		{
			"uid": "FB3B2FC1-F523-4900-ACD1-B2736AC65E37",
			"title": "4c",
			"idx": "F"
		},
		{
			"uid": "6B505F45-F84B-4700-965E-555A1BAAE171",
			"title": "5",
			"idx": "G"
		}
	],
	"inputSheets": [
		{
			"uid": "48850C2E-C8CD-4893-8E84-5DE5CA376593",
			"title": "Forest Plot: ROC"
		}
	]
}
```
