## Supplementary material for "Performance of a Large Language Model in BI-RADS Classification of Ultrasound Based Breast Lesions": 2E18E64A-3143-496F-AFA1-CFA394B9B54E.json

```
{
	"@class": "DataSet",
	"$id": "sheets/data_sheet/data_table/data_set.schema.json",
	"uid": "2E18E64A-3143-496F-AFA1-CFA394B9B54E",
	"fenID": 96,
	"format": "text",
	"title": {
		"string": "2",
		"version": 1,
		"formatting": [
			{
				"range": "0",
				"attributes": {
					"horizontalAlignment": "center"
				}
			}
		]
	},
	"attributes": [
		"DS_ATTR_Y"
	],
	"replicates": [
		{
			"@class": "DriverReplicate",
			"valueType": "string",
			"commonAttributes": [
				"NUMERIC"
			],
			"decimalsLength": 15,
			"significantDigitsCount": 7,
			"cellAlignments": [
				{
					"rows": "0",
					"attributes": "left"
				},
				{
					"rows": "2~4",
					"attributes": "left"
				},
				{
					"rows": "6~8",
					"attributes": "left"
				}
			],
			"lastRow": 8,
			"firstRow": 0
		}
	]
}
```
