## Supplementary material for "Performance of a Large Language Model in BI-RADS Classification of Ultrasound Based Breast Lesions": 93D2B34A-9071-4F20-9EFE-6AEE1C8E5B84.json

```
{
	"@class": "DataSet",
	"$id": "sheets/data_sheet/data_table/data_set.schema.json",
	"uid": "93D2B34A-9071-4F20-9EFE-6AEE1C8E5B84",
	"fenID": 52,
	"format": "text",
	"attributes": [
		"DS_ATTR_RT"
	],
	"replicates": [
		{
			"@class": "DriverReplicate",
			"valueType": "string",
			"commonAttributes": [
				"NUMERIC"
			],
			"decimalsLength": 15,
			"significantDigitsCount": 7,
			"cellAlignments": [
				{
					"rows": "0~2",
					"attributes": "left"
				},
				{
					"rows": "4~32",
					"attributes": "left"
				},
				{
					"rows": "34~62",
					"attributes": "left"
				},
				{
					"rows": "64~72",
					"attributes": "left"
				}
			],
			"cellTextFormats": {
				"5": [
					{
						"range": "0~2",
						"attributes": {}
					},
					{
						"range": "2~3",
						"attributes": {
							"horizontalAlignment": "center"
						}
					},
					{
						"range": "3~8",
						"attributes": {}
					},
					{
						"range": "8~9",
						"attributes": {
							"horizontalAlignment": "center"
						}
					}
				],
				"6": [
					{
						"range": "0~2",
						"attributes": {}
					},
					{
						"range": "2~3",
						"attributes": {
							"horizontalAlignment": "center"
						}
					},
					{
						"range": "3~8",
						"attributes": {}
					},
					{
						"range": "8~9",
						"attributes": {
							"horizontalAlignment": "center"
						}
					}
				],
				"7": [
					{
						"range": "0~2",
						"attributes": {}
					},
					{
						"range": "2~3",
						"attributes": {
							"horizontalAlignment": "center"
						}
					},
					{
						"range": "3~8",
						"attributes": {}
					},
					{
						"range": "8~10",
						"attributes": {
							"horizontalAlignment": "center"
						}
					}
				],
				"8": [
					{
						"range": "0~2",
						"attributes": {}
					},
					{
						"range": "2~3",
						"attributes": {
							"horizontalAlignment": "center"
						}
					},
					{
						"range": "3~8",
						"attributes": {}
					},
					{
						"range": "8~10",
						"attributes": {
							"horizontalAlignment": "center"
						}
					}
				],
				"9": [
					{
						"range": "0~2",
						"attributes": {}
					},
					{
						"range": "2~3",
						"attributes": {
							"horizontalAlignment": "center"
						}
					},
					{
						"range": "3~8",
						"attributes": {}
					},
					{
						"range": "8~10",
						"attributes": {
							"horizontalAlignment": "center"
						}
					}
				],
				"10": [
					{
						"range": "0~2",
						"attributes": {}
					},
					{
						"range": "2~3",
						"attributes": {
							"horizontalAlignment": "center"
						}
					},
					{
						"range": "3~8",
						"attributes": {}
					},
					{
						"range": "8~9",
						"attributes": {
							"horizontalAlignment": "center"
						}
					}
				],
				"11": [
					{
						"range": "0~2",
						"attributes": {}
					},
					{
						"range": "2~3",
						"attributes": {
							"horizontalAlignment": "center"
						}
					},
					{
						"range": "3~15",
						"attributes": {}
					}
				],
				"12": [
					{
						"range": "0~2",
						"attributes": {}
					},
					{
						"range": "2~3",
						"attributes": {
							"horizontalAlignment": "center"
						}
					},
					{
						"range": "3~8",
						"attributes": {}
					},
					{
						"range": "8~9",
						"attributes": {
							"horizontalAlignment": "center"
						}
					}
				],
				"13": [
					{
						"range": "0~2",
						"attributes": {}
					},
					{
						"range": "2~3",
						"attributes": {
							"horizontalAlignment": "center"
						}
					},
					{
						"range": "3~8",
						"attributes": {}
					},
					{
						"range": "8~10",
						"attributes": {
							"horizontalAlignment": "center"
						}
					}
				],
				"14": [
					{
						"range": "0~2",
						"attributes": {}
					},
					{
						"range": "2~3",
						"attributes": {
							"horizontalAlignment": "center"
						}
					},
					{
						"range": "3~8",
						"attributes": {}
					},
					{
						"range": "8~10",
						"attributes": {
							"horizontalAlignment": "center"
						}
					}
				],
				"15": [
					{
						"range": "0~2",
						"attributes": {}
					},
					{
						"range": "2~3",
						"attributes": {
							"horizontalAlignment": "center"
						}
					},
					{
						"range": "3~8",
						"attributes": {}
					},
					{
						"range": "8~10",
						"attributes": {
							"horizontalAlignment": "center"
						}
					}
				],
				"16": [
					{
						"range": "0~2",
						"attributes": {}
					},
					{
						"range": "2~3",
						"attributes": {
							"horizontalAlignment": "center"
						}
					},
					{
						"range": "3~8",
						"attributes": {}
					},
					{
						"range": "8~9",
						"attributes": {
							"horizontalAlignment": "center"
						}
					}
				],
				"17": [
					{
						"range": "0~2",
						"attributes": {}
					},
					{
						"range": "2~3",
						"attributes": {
							"horizontalAlignment": "center"
						}
					},
					{
						"range": "3~15",
						"attributes": {}
					}
				],
				"18": [
					{
						"range": "0~2",
						"attributes": {}
					},
					{
						"range": "2~3",
						"attributes": {
							"horizontalAlignment": "center"
						}
					},
					{
						"range": "3~8",
						"attributes": {}
					},
					{
						"range": "8~10",
						"attributes": {
							"horizontalAlignment": "center"
						}
					}
				],
				"19": [
					{
						"range": "0~2",
						"attributes": {}
					},
					{
						"range": "2~3",
						"attributes": {
							"horizontalAlignment": "center"
						}
					},
					{
						"range": "3~8",
						"attributes": {}
					},
					{
						"range": "8~10",
						"attributes": {
							"horizontalAlignment": "center"
						}
					}
				],
				"20": [
					{
						"range": "0~2",
						"attributes": {}
					},
					{
						"range": "2~3",
						"attributes": {
							"horizontalAlignment": "center"
						}
					},
					{
						"range": "3~8",
						"attributes": {}
					},
					{
						"range": "8~10",
						"attributes": {
							"horizontalAlignment": "center"
						}
					}
				],
				"21": [
					{
						"range": "0~2",
						"attributes": {}
					},
					{
						"range": "2~3",
						"attributes": {
							"horizontalAlignment": "center"
						}
					},
					{
						"range": "3~8",
						"attributes": {}
					},
					{
						"range": "8~9",
						"attributes": {
							"horizontalAlignment": "center"
						}
					}
				],
				"22": [
					{
						"range": "0~2",
						"attributes": {}
					},
					{
						"range": "2~3",
						"attributes": {
							"horizontalAlignment": "center"
						}
					},
					{
						"range": "3~15",
						"attributes": {}
					}
				],
				"23": [
					{
						"range": "0~2",
						"attributes": {}
					},
					{
						"range": "2~4",
						"attributes": {
							"horizontalAlignment": "center"
						}
					},
					{
						"range": "4~9",
						"attributes": {}
					},
					{
						"range": "9~11",
						"attributes": {
							"horizontalAlignment": "center"
						}
					}
				],
				"24": [
					{
						"range": "0~2",
						"attributes": {}
					},
					{
						"range": "2~4",
						"attributes": {
							"horizontalAlignment": "center"
						}
					},
					{
						"range": "4~9",
						"attributes": {}
					},
					{
						"range": "9~11",
						"attributes": {
							"horizontalAlignment": "center"
						}
					}
				],
				"25": [
					{
						"range": "0~2",
						"attributes": {}
					},
					{
						"range": "2~4",
						"attributes": {
							"horizontalAlignment": "center"
						}
					},
					{
						"range": "4~9",
						"attributes": {}
					},
					{
						"range": "9~10",
						"attributes": {
							"horizontalAlignment": "center"
						}
					}
				],
				"26": [
					{
						"range": "0~2",
						"attributes": {}
					},
					{
						"range": "2~4",
						"attributes": {
							"horizontalAlignment": "center"
						}
					},
					{
						"range": "4~16",
						"attributes": {}
					}
				],
				"27": [
					{
						"range": "0~2",
						"attributes": {}
					},
					{
						"range": "2~4",
						"attributes": {
							"horizontalAlignment": "center"
						}
					},
					{
						"range": "4~9",
						"attributes": {}
					},
					{
						"range": "9~11",
						"attributes": {
							"horizontalAlignment": "center"
						}
					}
				],
				"28": [
					{
						"range": "0~2",
						"attributes": {}
					},
					{
						"range": "2~4",
						"attributes": {
							"horizontalAlignment": "center"
						}
					},
					{
						"range": "4~9",
						"attributes": {}
					},
					{
						"range": "9~10",
						"attributes": {
							"horizontalAlignment": "center"
						}
					}
				],
				"29": [
					{
						"range": "0~2",
						"attributes": {}
					},
					{
						"range": "2~4",
						"attributes": {
							"horizontalAlignment": "center"
						}
					},
					{
						"range": "4~16",
						"attributes": {}
					}
				],
				"30": [
					{
						"range": "0~2",
						"attributes": {}
					},
					{
						"range": "2~4",
						"attributes": {
							"horizontalAlignment": "center"
						}
					},
					{
						"range": "4~9",
						"attributes": {}
					},
					{
						"range": "9~10",
						"attributes": {
							"horizontalAlignment": "center"
						}
					}
				],
				"31": [
					{
						"range": "0~2",
						"attributes": {}
					},
					{
						"range": "2~4",
						"attributes": {
							"horizontalAlignment": "center"
						}
					},
					{
						"range": "4~16",
						"attributes": {}
					}
				],
				"32": [
					{
						"range": "0~2",
						"attributes": {}
					},
					{
						"range": "2~3",
						"attributes": {
							"horizontalAlignment": "center"
						}
					},
					{
						"range": "3~15",
						"attributes": {}
					}
				],
				"35": [
					{
						"range": "0~2",
						"attributes": {}
					},
					{
						"range": "2~3",
						"attributes": {
							"horizontalAlignment": "center"
						}
					},
					{
						"range": "3~8",
						"attributes": {}
					},
					{
						"range": "8~9",
						"attributes": {
							"horizontalAlignment": "center"
						}
					}
				],
				"36": [
					{
						"range": "0~2",
						"attributes": {}
					},
					{
						"range": "2~3",
						"attributes": {
							"horizontalAlignment": "center"
						}
					},
					{
						"range": "3~8",
						"attributes": {}
					},
					{
						"range": "8~9",
						"attributes": {
							"horizontalAlignment": "center"
						}
					}
				],
				"37": [
					{
						"range": "0~2",
						"attributes": {}
					},
					{
						"range": "2~3",
						"attributes": {
							"horizontalAlignment": "center"
						}
					},
					{
						"range": "3~8",
						"attributes": {}
					},
					{
						"range": "8~10",
						"attributes": {
							"horizontalAlignment": "center"
						}
					}
				],
				"38": [
					{
						"range": "0~2",
						"attributes": {}
					},
					{
						"range": "2~3",
						"attributes": {
							"horizontalAlignment": "center"
						}
					},
					{
						"range": "3~8",
						"attributes": {}
					},
					{
						"range": "8~10",
						"attributes": {
							"horizontalAlignment": "center"
						}
					}
				],
				"39": [
					{
						"range": "0~2",
						"attributes": {}
					},
					{
						"range": "2~3",
						"attributes": {
							"horizontalAlignment": "center"
						}
					},
					{
						"range": "3~8",
						"attributes": {}
					},
					{
						"range": "8~10",
						"attributes": {
							"horizontalAlignment": "center"
						}
					}
				],
				"40": [
					{
						"range": "0~2",
						"attributes": {}
					},
					{
						"range": "2~3",
						"attributes": {
							"horizontalAlignment": "center"
						}
					},
					{
						"range": "3~8",
						"attributes": {}
					},
					{
						"range": "8~9",
						"attributes": {
							"horizontalAlignment": "center"
						}
					}
				],
				"41": [
					{
						"range": "0~2",
						"attributes": {}
					},
					{
						"range": "2~3",
						"attributes": {
							"horizontalAlignment": "center"
						}
					},
					{
						"range": "3~15",
						"attributes": {}
					}
				],
				"42": [
					{
						"range": "0~2",
						"attributes": {}
					},
					{
						"range": "2~3",
						"attributes": {
							"horizontalAlignment": "center"
						}
					},
					{
						"range": "3~8",
						"attributes": {}
					},
					{
						"range": "8~9",
						"attributes": {
							"horizontalAlignment": "center"
						}
					}
				],
				"43": [
					{
						"range": "0~2",
						"attributes": {}
					},
					{
						"range": "2~3",
						"attributes": {
							"horizontalAlignment": "center"
						}
					},
					{
						"range": "3~8",
						"attributes": {}
					},
					{
						"range": "8~10",
						"attributes": {
							"horizontalAlignment": "center"
						}
					}
				],
				"44": [
					{
						"range": "0~2",
						"attributes": {}
					},
					{
						"range": "2~3",
						"attributes": {
							"horizontalAlignment": "center"
						}
					},
					{
						"range": "3~8",
						"attributes": {}
					},
					{
						"range": "8~10",
						"attributes": {
							"horizontalAlignment": "center"
						}
					}
				],
				"45": [
					{
						"range": "0~2",
						"attributes": {}
					},
					{
						"range": "2~3",
						"attributes": {
							"horizontalAlignment": "center"
						}
					},
					{
						"range": "3~8",
						"attributes": {}
					},
					{
						"range": "8~10",
						"attributes": {
							"horizontalAlignment": "center"
						}
					}
				],
				"46": [
					{
						"range": "0~2",
						"attributes": {}
					},
					{
						"range": "2~3",
						"attributes": {
							"horizontalAlignment": "center"
						}
					},
					{
						"range": "3~8",
						"attributes": {}
					},
					{
						"range": "8~9",
						"attributes": {
							"horizontalAlignment": "center"
						}
					}
				],
				"47": [
					{
						"range": "0~2",
						"attributes": {}
					},
					{
						"range": "2~3",
						"attributes": {
							"horizontalAlignment": "center"
						}
					},
					{
						"range": "3~15",
						"attributes": {}
					}
				],
				"48": [
					{
						"range": "0~2",
						"attributes": {}
					},
					{
						"range": "2~3",
						"attributes": {
							"horizontalAlignment": "center"
						}
					},
					{
						"range": "3~8",
						"attributes": {}
					},
					{
						"range": "8~10",
						"attributes": {
							"horizontalAlignment": "center"
						}
					}
				],
				"49": [
					{
						"range": "0~2",
						"attributes": {}
					},
					{
						"range": "2~3",
						"attributes": {
							"horizontalAlignment": "center"
						}
					},
					{
						"range": "3~8",
						"attributes": {}
					},
					{
						"range": "8~10",
						"attributes": {
							"horizontalAlignment": "center"
						}
					}
				],
				"50": [
					{
						"range": "0~2",
						"attributes": {}
					},
					{
						"range": "2~3",
						"attributes": {
							"horizontalAlignment": "center"
						}
					},
					{
						"range": "3~8",
						"attributes": {}
					},
					{
						"range": "8~10",
						"attributes": {
							"horizontalAlignment": "center"
						}
					}
				],
				"51": [
					{
						"range": "0~2",
						"attributes": {}
					},
					{
						"range": "2~3",
						"attributes": {
							"horizontalAlignment": "center"
						}
					},
					{
						"range": "3~8",
						"attributes": {}
					},
					{
						"range": "8~9",
						"attributes": {
							"horizontalAlignment": "center"
						}
					}
				],
				"52": [
					{
						"range": "0~2",
						"attributes": {}
					},
					{
						"range": "2~3",
						"attributes": {
							"horizontalAlignment": "center"
						}
					},
					{
						"range": "3~15",
						"attributes": {}
					}
				],
				"53": [
					{
						"range": "0~2",
						"attributes": {}
					},
					{
						"range": "2~4",
						"attributes": {
							"horizontalAlignment": "center"
						}
					},
					{
						"range": "4~9",
						"attributes": {}
					},
					{
						"range": "9~11",
						"attributes": {
							"horizontalAlignment": "center"
						}
					}
				],
				"54": [
					{
						"range": "0~2",
						"attributes": {}
					},
					{
						"range": "2~4",
						"attributes": {
							"horizontalAlignment": "center"
						}
					},
					{
						"range": "4~9",
						"attributes": {}
					},
					{
						"range": "9~11",
						"attributes": {
							"horizontalAlignment": "center"
						}
					}
				],
				"55": [
					{
						"range": "0~2",
						"attributes": {}
					},
					{
						"range": "2~4",
						"attributes": {
							"horizontalAlignment": "center"
						}
					},
					{
						"range": "4~9",
						"attributes": {}
					},
					{
						"range": "9~10",
						"attributes": {
							"horizontalAlignment": "center"
						}
					}
				],
				"56": [
					{
						"range": "0~2",
						"attributes": {}
					},
					{
						"range": "2~4",
						"attributes": {
							"horizontalAlignment": "center"
						}
					},
					{
						"range": "4~16",
						"attributes": {}
					}
				],
				"57": [
					{
						"range": "0~2",
						"attributes": {}
					},
					{
						"range": "2~4",
						"attributes": {
							"horizontalAlignment": "center"
						}
					},
					{
						"range": "4~9",
						"attributes": {}
					},
					{
						"range": "9~11",
						"attributes": {
							"horizontalAlignment": "center"
						}
					}
				],
				"58": [
					{
						"range": "0~2",
						"attributes": {}
					},
					{
						"range": "2~4",
						"attributes": {
							"horizontalAlignment": "center"
						}
					},
					{
						"range": "4~9",
						"attributes": {}
					},
					{
						"range": "9~10",
						"attributes": {
							"horizontalAlignment": "center"
						}
					}
				],
				"59": [
					{
						"range": "0~2",
						"attributes": {}
					},
					{
						"range": "2~4",
						"attributes": {
							"horizontalAlignment": "center"
						}
					},
					{
						"range": "4~16",
						"attributes": {}
					}
				],
				"60": [
					{
						"range": "0~2",
						"attributes": {}
					},
					{
						"range": "2~4",
						"attributes": {
							"horizontalAlignment": "center"
						}
					},
					{
						"range": "4~9",
						"attributes": {}
					},
					{
						"range": "9~10",
						"attributes": {
							"horizontalAlignment": "center"
						}
					}
				],
				"61": [
					{
						"range": "0~2",
						"attributes": {}
					},
					{
						"range": "2~4",
						"attributes": {
							"horizontalAlignment": "center"
						}
					},
					{
						"range": "4~16",
						"attributes": {}
					}
				],
				"62": [
					{
						"range": "0~2",
						"attributes": {}
					},
					{
						"range": "2~3",
						"attributes": {
							"horizontalAlignment": "center"
						}
					},
					{
						"range": "3~15",
						"attributes": {}
					}
				],
				"65": [
					{
						"range": "0~2",
						"attributes": {}
					},
					{
						"range": "2~4",
						"attributes": {
							"horizontalAlignment": "center"
						}
					}
				],
				"66": [
					{
						"range": "0~2",
						"attributes": {}
					},
					{
						"range": "2~4",
						"attributes": {
							"horizontalAlignment": "center"
						}
					}
				],
				"67": [
					{
						"range": "0~2",
						"attributes": {}
					},
					{
						"range": "2~3",
						"attributes": {
							"horizontalAlignment": "center"
						}
					}
				],
				"69": [
					{
						"range": "0~2",
						"attributes": {}
					},
					{
						"range": "2~3",
						"attributes": {
							"horizontalAlignment": "center"
						}
					}
				],
				"70": [
					{
						"range": "0~2",
						"attributes": {}
					},
					{
						"range": "2~3",
						"attributes": {
							"horizontalAlignment": "center"
						}
					}
				],
				"71": [
					{
						"range": "0~2",
						"attributes": {}
					},
					{
						"range": "2~3",
						"attributes": {
							"horizontalAlignment": "center"
						}
					}
				],
				"72": [
					{
						"range": "0~2",
						"attributes": {}
					},
					{
						"range": "2~4",
						"attributes": {
							"horizontalAlignment": "center"
						}
					}
				]
			},
			"cellAttributes": [
				{
					"rows": "4",
					"attributes": [
						"SECTION_TITLE"
					]
				},
				{
					"rows": "34",
					"attributes": [
						"SECTION_TITLE"
					]
				},
				{
					"rows": "64",
					"attributes": [
						"SECTION_TITLE"
					]
				}
			],
			"lastRow": 72,
			"firstRow": 0
		}
	]
}
```
