## Supplementary material for "Performance of a Large Language Model in BI-RADS Classification of Ultrasound Based Breast Lesions": sheet.json

```
{
	"@class": "DataSheet",
	"$id": "sheets/data_sheet/data_sheet.schema.json",
	"uid": "0D2F0511-73AB-4B9F-B123-17FF655209C5",
	"fenID": 18,
	"title": "Replicate 1: Distance",
	"isCustomTitle": true,
	"table": {
		"@class": "DataTable",
		"$id": "sheets/data_sheet/data_table/data_table.schema.json",
		"uid": "510DFB4F-A816-4C20-BD08-4697F4832A32",
		"format": "grouped",
		"dataFormat": "y_sd_n",
		"dataSets": [
			"92F1D710-E8A3-4B3D-B0BF-BA99C93FE148",
			"BBAAB272-617C-49ED-95A7-B1BBB30BC393",
			"0B5AB6FD-8FAE-40CE-80A9-32E5C040A1C3",
			"F7162E6D-7E6E-43A5-9CC8-8653312E13E5",
			"E55BB7CD-D976-4800-849F-89A7F526561C",
			"E38C5F4E-C2FC-4FA5-AA8D-6ED5ADE11874",
			"668FC6A4-0062-4950-B88F-2080E44714D9"
		]
	},
	"font": {
		"family": "Arial",
		"size": 10.0
	},
	"titleWidth": 44,
	"xSubColWidth": 44,
	"scrollXDir": 684,
	"scrollDataSet": 2,
	"maxDataSets": 2048,
	"maxRow": 500000,
	"selectionRange": {
		"startCell": {
			"row": -2,
			"column": 2,
			"subcolumn": 0
		},
		"endCell": {
			"row": -2,
			"column": 2,
			"subcolumn": 0
		}
	},
	"anchorRow": 0,
	"anchorColumn": 0,
	"firstSubColumn": 0,
	"rowTitlesWidth": 114,
	"subColumnTitleType": "default",
	"pairwiseComparisonsDataUid": "B2F1E00A-70A8-4A86-B626-A4B0288BE1B3"
}
```
