## Supplementary material for "Performance of a Large Language Model in BI-RADS Classification of Ultrasound Based Breast Lesions": sheet.json

```
{
	"@class": "DataSheet",
	"$id": "sheets/data_sheet/data_sheet.schema.json",
	"uid": "1BF5EC37-DE14-49D8-A6C4-1FA5B0128DF7",
	"fenID": 11,
	"title": "Ordinary one-way ANOVA of Forest Plot: ROC",
	"isCollapsed": true,
	"table": {
		"@class": "DataTable",
		"$id": "sheets/data_sheet/data_table/data_table.schema.json",
		"uid": "6C7BF2DE-1F15-45FA-A3D4-0F4AE8B50CF3",
		"format": "view",
		"dataFormat": "text",
		"rowTitlesDataSet": "E6187C2D-35BA-4F60-B710-8469786C30C9",
		"dataSets": [
			"7C87FA36-484D-45D4-8004-C72FF3868ABA",
			"DA2CD159-6CD0-461F-852A-0FD638C192D1",
			"699264FE-35C0-402D-B704-173550090130",
			"AAA497E4-300B-42D6-8D63-7E626DE78F87",
			"A91B6A0F-74DA-4459-BE86-6AC51C3E808F"
		]
	},
	"font": {
		"family": "Arial",
		"size": 10.0
	},
	"flags": [
		"ANALYSIS_VIEW"
	],
	"titleWidth": 44,
	"xSubColWidth": 44,
	"maxDataSets": 2048,
	"maxRow": 500000,
	"selectionRange": {
		"startCell": {
			"row": 5,
			"column": 0,
			"subcolumn": 0
		},
		"endCell": {
			"row": 5,
			"column": 0,
			"subcolumn": 0
		}
	},
	"anchorRow": 0,
	"anchorColumn": 0,
	"firstSubColumn": 0,
	"rowTitlesWidth": 454,
	"subColumnTitleType": "default"
}
```
