## Supplementary material for "Performance of a Large Language Model in BI-RADS Classification of Ultrasound Based Breast Lesions": sheet.json

```
{
	"@class": "DataSheet",
	"$id": "sheets/data_sheet/data_sheet.schema.json",
	"uid": "6F7F559D-45C9-4B6F-8466-46ED36676145",
	"fenID": 14,
	"title": "One sample t test of Forest Plot: ROC",
	"isCollapsed": true,
	"table": {
		"@class": "DataTable",
		"$id": "sheets/data_sheet/data_table/data_table.schema.json",
		"uid": "204299AB-9C46-4A8A-86C2-AA6B0C60A03A",
		"format": "view",
		"dataFormat": "text",
		"rowTitlesDataSet": "212602C7-E98A-4EB5-B2BC-5B43C5936A07",
		"dataSets": [
			"018192B4-855B-4363-A546-3882DD235374",
			"C476C909-1356-4604-88D6-C4153E698DE6",
			"4AF2F172-3F66-4376-9D98-52F811E9DF2A",
			"7A0110C9-903B-4800-AB7F-F6218862B16B",
			"09775919-8E33-4946-97A0-1D243E16F2F3",
			"71430FAF-E5BD-40EC-9443-E107A65F65F0",
			"FBB99BB5-1B65-49F8-B697-E838769FF198"
		]
	},
	"font": {
		"family": "Arial",
		"size": 10.0
	},
	"flags": [
		"ANALYSIS_VIEW"
	],
	"titleWidth": 44,
	"xSubColWidth": 158,
	"maxDataSets": 2048,
	"maxRow": 500000,
	"selectionRange": {
		"startCell": {
			"row": 6,
			"column": 6,
			"subcolumn": 0
		},
		"endCell": {
			"row": 6,
			"column": 6,
			"subcolumn": 0
		}
	},
	"anchorRow": 0,
	"anchorColumn": 0,
	"firstSubColumn": 0,
	"rowTitlesWidth": 334,
	"subColumnTitleType": "default"
}
```
