## Supplementary material for "Performance of a Large Language Model in BI-RADS Classification of Ultrasound Based Breast Lesions": sheet.json

```
{
	"@class": "DataSheet",
	"$id": "sheets/data_sheet/data_sheet.schema.json",
	"uid": "7D9D4458-A0B0-4DD6-BAE6-33879531A783",
	"fenID": 4,
	"title": "Descriptive statistics of Accuracy",
	"isCollapsed": true,
	"table": {
		"@class": "DataTable",
		"$id": "sheets/data_sheet/data_table/data_table.schema.json",
		"uid": "78743DB3-AA08-44FF-8BA8-78B566E3752A",
		"format": "view",
		"dataFormat": "text",
		"rowTitlesDataSet": "94BB4336-1B78-4B3B-8C4B-897215C2C642",
		"dataSets": [
			"8B16A72C-74B2-4CFC-903A-B8FCA963FB89",
			"673D024D-CC5B-4622-97EB-8990D99DBFA6",
			"F07EB975-3CAE-4FCA-ACB5-F8078913EBBC",
			"1E8D0AB6-725B-424B-A2BB-3270BDBF0451",
			"A5EE21C4-0CC1-4738-9C82-4DF6E024F108",
			"6B4348FD-AA6A-4860-B8FB-D08578EFF4F2",
			"1BA580FE-D30A-4AEB-86D8-80A5BD080605",
			"D26C630C-527A-4650-8169-36E3AB855ED2"
		]
	},
	"font": {
		"family": "Arial",
		"size": 10.0
	},
	"flags": [
		"ANALYSIS_VIEW"
	],
	"titleWidth": 44,
	"xSubColWidth": 158,
	"maxDataSets": 2048,
	"maxRow": 500000,
	"selectionRange": {
		"startCell": {
			"row": 6,
			"column": 7,
			"subcolumn": 0
		},
		"endCell": {
			"row": 6,
			"column": 7,
			"subcolumn": 0
		}
	},
	"anchorRow": 0,
	"anchorColumn": 0,
	"firstSubColumn": 0,
	"rowTitlesWidth": 184,
	"subColumnTitleType": "default"
}
```
