## Supplementary material for "Performance of a Large Language Model in BI-RADS Classification of Ultrasound Based Breast Lesions": sheet.json

```
{
	"@class": "DataSheet",
	"$id": "sheets/data_sheet/data_sheet.schema.json",
	"uid": "8F43B682-EF07-4755-B4C8-026DD30F8ECE",
	"fenID": 12,
	"title": "One sample Wilcoxon test of Forest Plot: ROC",
	"isCollapsed": true,
	"table": {
		"@class": "DataTable",
		"$id": "sheets/data_sheet/data_table/data_table.schema.json",
		"uid": "6CAA1B9B-5D23-4F53-8E7C-F8487C130952",
		"format": "view",
		"dataFormat": "text",
		"rowTitlesDataSet": "B5088DEB-08BF-43C6-9E15-3CAC22E2157B",
		"dataSets": [
			"F47F48C2-8ABF-4CE5-8F16-FE3734E81940",
			"3DACA5B2-C7A0-492E-B528-EC7F2A34762E",
			"ED676A85-86D3-4BD4-95D5-3C70C458D8D5",
			"36A725F5-19A2-4F8B-A7D9-15756C86EBEA",
			"D03006A0-B653-4218-877A-AD440FD70191",
			"CF8DD0F9-F660-429C-8731-1948B00E3CCE",
			"6F947DD5-02E9-4666-9EB9-71C5D5768281"
		]
	},
	"font": {
		"family": "Arial",
		"size": 10.0
	},
	"flags": [
		"ANALYSIS_VIEW"
	],
	"titleWidth": 44,
	"xSubColWidth": 44,
	"maxDataSets": 2048,
	"maxRow": 500000,
	"selectionRange": {
		"startCell": {
			"row": 9,
			"column": 0,
			"subcolumn": 0
		},
		"endCell": {
			"row": 9,
			"column": 0,
			"subcolumn": 0
		}
	},
	"anchorRow": 0,
	"anchorColumn": 0,
	"firstSubColumn": 0,
	"rowTitlesWidth": 328,
	"subColumnTitleType": "default"
}
```
