## Supplementary material for "Performance of a Large Language Model in BI-RADS Classification of Ultrasound Based Breast Lesions": sheet.json

```
{
	"@class": "DataSheet",
	"$id": "sheets/data_sheet/data_sheet.schema.json",
	"uid": "17C3F8AE-E595-4884-B961-4A709FA75048",
	"fenID": 24,
	"title": "Replicate 3: Distance",
	"isCustomTitle": true,
	"table": {
		"@class": "DataTable",
		"$id": "sheets/data_sheet/data_table/data_table.schema.json",
		"uid": "0FAB675C-5568-41E6-B997-12C09B8DF45C",
		"format": "grouped",
		"dataFormat": "y_sd_n",
		"dataSets": [
			"9428148C-2679-46CF-BB8D-71EEDC413EAA",
			"04E9B6E3-1BC7-48CD-903A-AB1E21EF83E7",
			"2BB1A53F-DDD4-4CD9-A795-BD6A55B3FEA3",
			"4C7614BA-93D1-4136-9567-BCCF1B5E7FA3",
			"BE917C50-CDC6-41E3-9BEC-90BCDF8C3D12",
			"D0F88A8E-48E3-4B17-8C9A-05B587D28580",
			"7FB27DB9-1A9E-4FBB-917F-D2F0C1366533"
		]
	},
	"font": {
		"family": "Arial",
		"size": 10.0
	},
	"titleWidth": 44,
	"xSubColWidth": 44,
	"maxDataSets": 2048,
	"maxRow": 500000,
	"selectionRange": {
		"startCell": {
			"row": 3,
			"column": 5,
			"subcolumn": 2
		},
		"endCell": {
			"row": 3,
			"column": 5,
			"subcolumn": 2
		}
	},
	"anchorRow": 0,
	"anchorColumn": 0,
	"firstSubColumn": 0,
	"rowTitlesWidth": 114,
	"subColumnTitleType": "default",
	"pairwiseComparisonsDataUid": "C20CF2D7-D825-409E-928E-F6722ACFC5C1"
}
```
