## Supplementary material for "Performance of a Large Language Model in BI-RADS Classification of Ultrasound Based Breast Lesions": sheet.json

```
{
	"@class": "DataSheet",
	"$id": "sheets/data_sheet/data_sheet.schema.json",
	"uid": "37F3DB98-F776-41A7-847D-AF43F5B87DDF",
	"fenID": 7,
	"title": "Kruskal-Wallis test of Accuracy:Multiple comparisons",
	"isCollapsed": true,
	"table": {
		"@class": "DataTable",
		"$id": "sheets/data_sheet/data_table/data_table.schema.json",
		"uid": "8C44213E-B77A-4C8F-BF2F-85597A4C0641",
		"format": "view",
		"dataFormat": "text",
		"rowTitlesDataSet": "93D2B34A-9071-4F20-9EFE-6AEE1C8E5B84",
		"dataSets": [
			"1ECD45CE-67AA-4485-9A07-5A938537FF0B",
			"8EDA9EF7-D8D6-4BD8-8933-1FD79530F2C9",
			"9535E9EF-FB76-4763-A9D7-96C2DAA6C336",
			"F1E8087B-7DF5-437F-8178-6E53E1970BC7",
			"F9350FD6-4747-44AA-83F6-BF8D92AB56B8",
			"28A764C3-8F9F-4939-BED6-CC1567C4C461"
		]
	},
	"font": {
		"family": "Arial",
		"size": 10.0
	},
	"flags": [
		"ANALYSIS_VIEW"
	],
	"titleWidth": 44,
	"xSubColWidth": 44,
	"maxDataSets": 2048,
	"maxRow": 500000,
	"selectionRange": {
		"startCell": {
			"row": 0,
			"column": 0,
			"subcolumn": 0
		},
		"endCell": {
			"row": 0,
			"column": 0,
			"subcolumn": 0
		}
	},
	"anchorRow": 0,
	"anchorColumn": 0,
	"firstSubColumn": 0,
	"rowTitlesWidth": 388,
	"subColumnTitleType": "default"
}
```
