## Supplementary material for "Performance of a Large Language Model in BI-RADS Classification of Ultrasound Based Breast Lesions": sheet.json

```
{
	"@class": "DataSheet",
	"$id": "sheets/data_sheet/data_sheet.schema.json",
	"uid": "54E7CCAD-A4A8-4BBE-A2AC-D34818089732",
	"fenID": 6,
	"title": "Kruskal-Wallis test of Accuracy:ANOVA results",
	"isCollapsed": true,
	"table": {
		"@class": "DataTable",
		"$id": "sheets/data_sheet/data_table/data_table.schema.json",
		"uid": "74B07603-EC33-4212-B351-0D8E0C0C26B0",
		"format": "view",
		"dataFormat": "text",
		"rowTitlesDataSet": "96BC7F4D-B130-40D1-9859-6DCA26879003",
		"dataSets": [
			"689A2324-C9A1-4D32-B8CB-C82CF39D9452"
		]
	},
	"font": {
		"family": "Arial",
		"size": 10.0
	},
	"flags": [
		"ANALYSIS_VIEW"
	],
	"titleWidth": 44,
	"xSubColWidth": 44,
	"maxDataSets": 2048,
	"maxRow": 500000,
	"selectionRange": {
		"startCell": {
			"row": 8,
			"column": 1,
			"subcolumn": 0
		},
		"endCell": {
			"row": 8,
			"column": 1,
			"subcolumn": 0
		}
	},
	"anchorRow": 0,
	"anchorColumn": 0,
	"firstSubColumn": 0,
	"rowTitlesWidth": 414,
	"subColumnTitleType": "default"
}
```
