## Supplementary material for "Performance of a Large Language Model in BI-RADS Classification of Ultrasound Based Breast Lesions": sheet.json

```
{
	"@class": "DataSheet",
	"$id": "sheets/data_sheet/data_sheet.schema.json",
	"uid": "305DB76F-D908-4B03-9BDB-35800D6F137C",
	"fenID": 22,
	"title": "One sample t test of Replicate 2: Distance",
	"isCollapsed": true,
	"table": {
		"@class": "DataTable",
		"$id": "sheets/data_sheet/data_table/data_table.schema.json",
		"uid": "F6CABFA5-A883-4734-A3E2-4870E4C4FF9B",
		"format": "view",
		"dataFormat": "text",
		"rowTitlesDataSet": "BC02155D-6FD4-4D66-8BFA-8AD0B80AFF66",
		"dataSets": [
			"11ADB624-5D78-4CB9-B2DA-983F4082F062",
			"9F16307E-46A9-4A17-A4AA-9883A3CBCC20",
			"2D2911D4-1E3A-4BF9-8D26-839C6BB35534",
			"9A41CFCD-E485-40F4-97D3-C515AC52A8D9",
			"966ABB36-F0CF-4BD4-A145-6674B26D6361",
			"030B9DAA-F088-4ED7-904C-97974C1340D3",
			"A72A284C-DB1B-4F90-8AEF-FB6E42DDA5CB"
		]
	},
	"font": {
		"family": "Arial",
		"size": 10.0
	},
	"flags": [
		"ANALYSIS_VIEW"
	],
	"titleWidth": 44,
	"xSubColWidth": 44,
	"maxDataSets": 2048,
	"maxRow": 500000,
	"selectionRange": {
		"startCell": {
			"row": 6,
			"column": 5,
			"subcolumn": 0
		},
		"endCell": {
			"row": 7,
			"column": 6,
			"subcolumn": 0
		}
	},
	"anchorRow": 0,
	"anchorColumn": 1,
	"firstSubColumn": 0,
	"rowTitlesWidth": 334,
	"subColumnTitleType": "default"
}
```
