## Supplementary material for "Performance of a Large Language Model in BI-RADS Classification of Ultrasound Based Breast Lesions": sheet.json

```
{
	"@class": "DataSheet",
	"$id": "sheets/data_sheet/data_sheet.schema.json",
	"uid": "310C91B1-01A9-4C1A-9946-B95AC7F8680E",
	"fenID": 26,
	"title": "One sample t test of Replicate 3: Distance",
	"isCollapsed": true,
	"table": {
		"@class": "DataTable",
		"$id": "sheets/data_sheet/data_table/data_table.schema.json",
		"uid": "5A0431B2-C5BA-47CD-B4D5-9735D0EBEB28",
		"format": "view",
		"dataFormat": "text",
		"rowTitlesDataSet": "D870FB87-15C0-4B31-8E91-5EF5AD6328CE",
		"dataSets": [
			"5BAA5398-A9EA-47E4-9DF2-3B9D22334AEF",
			"0A4FAF13-9DB9-42CE-B924-607D79C118C4",
			"E8DBFCF5-0D3F-47D8-9735-0C63E76BF31D",
			"A4EF2287-A394-4348-8FC1-D20C2A2E8BAA",
			"B4BCFAE1-A27A-4242-9DFE-49E06877BA1F",
			"1451E645-CBB0-415B-AA44-5CECFA7B2ACA",
			"D7DFE401-5056-4833-971D-34ED3F5CA317"
		]
	},
	"font": {
		"family": "Arial",
		"size": 10.0
	},
	"flags": [
		"ANALYSIS_VIEW"
	],
	"titleWidth": 44,
	"xSubColWidth": 44,
	"maxDataSets": 2048,
	"maxRow": 500000,
	"selectionRange": {
		"startCell": {
			"row": 0,
			"column": 0,
			"subcolumn": 0
		},
		"endCell": {
			"row": 0,
			"column": 0,
			"subcolumn": 0
		}
	},
	"anchorRow": 0,
	"anchorColumn": 0,
	"firstSubColumn": 0,
	"rowTitlesWidth": 334,
	"subColumnTitleType": "default"
}
```
