## Supplementary material for "Performance of a Large Language Model in BI-RADS Classification of Ultrasound Based Breast Lesions": sheet.json

```
{
	"@class": "DataSheet",
	"$id": "sheets/data_sheet/data_sheet.schema.json",
	"uid": "415FD0E6-5B30-4CE5-BD92-2151A1C69113",
	"fenID": 23,
	"title": "One sample t test of Replicate 2: Distance",
	"isCollapsed": true,
	"table": {
		"@class": "DataTable",
		"$id": "sheets/data_sheet/data_table/data_table.schema.json",
		"uid": "F698A870-141D-4B14-97B1-0D40793C1FD5",
		"format": "view",
		"dataFormat": "text",
		"rowTitlesDataSet": "3B251D82-EC97-4040-A246-41D81D1A2266",
		"dataSets": [
			"996D4C0A-7D0F-4510-B787-0DAF2131C806",
			"53C4D63D-820C-43F7-9DD4-8B660B34FD5B",
			"3516D1FD-ADCD-43C3-A904-E740F450B376",
			"C167627C-961B-4408-B48A-C4250CBF5081",
			"8C27A19F-3B2A-4426-B7CF-F98E8E0B1ED6",
			"10CB6718-11E4-43FC-AC1D-4D5273F91405",
			"4893EE90-6E72-453B-8370-43756CD2A46E"
		]
	},
	"font": {
		"family": "Arial",
		"size": 10.0
	},
	"flags": [
		"ANALYSIS_VIEW"
	],
	"titleWidth": 44,
	"xSubColWidth": 44,
	"maxDataSets": 2048,
	"maxRow": 500000,
	"selectionRange": {
		"startCell": {
			"row": 6,
			"column": 1,
			"subcolumn": 0
		},
		"endCell": {
			"row": 7,
			"column": 2,
			"subcolumn": 0
		}
	},
	"anchorRow": 0,
	"anchorColumn": 0,
	"firstSubColumn": 0,
	"rowTitlesWidth": 334,
	"subColumnTitleType": "default"
}
```
