## Supplementary material for "Performance of a Large Language Model in BI-RADS Classification of Ultrasound Based Breast Lesions": sheet.json

```
{
	"@class": "DataSheet",
	"$id": "sheets/data_sheet/data_sheet.schema.json",
	"uid": "530F69B4-7C5F-4F94-B284-8C801AF7F58C",
	"fenID": 19,
	"title": "One sample t test of Replicate 1: Distance",
	"isCollapsed": true,
	"table": {
		"@class": "DataTable",
		"$id": "sheets/data_sheet/data_table/data_table.schema.json",
		"uid": "0E26022D-33E3-4958-B368-AB440869ED78",
		"format": "view",
		"dataFormat": "text",
		"rowTitlesDataSet": "639BA032-5812-4775-A45E-0A1DDA2AA630",
		"dataSets": [
			"906DB404-D756-4EA0-AE42-581C79A75D63",
			"3F9B38D8-BA14-4659-A113-E191FD09E44F",
			"6F0E59AF-0E18-4AC9-9339-06232E495AE9",
			"DC3DD24A-9828-40EE-A3EF-DA37C62457A9",
			"894B643D-A923-4D94-9DDE-F9E0C7BA3F06",
			"6C9ED497-34A4-4C07-87D6-DED1790429A8",
			"43E50B0D-71E1-4EC0-8BC6-E4EBA2BDD2B1"
		]
	},
	"font": {
		"family": "Arial",
		"size": 10.0
	},
	"flags": [
		"ANALYSIS_VIEW"
	],
	"titleWidth": 44,
	"xSubColWidth": 44,
	"maxDataSets": 2048,
	"maxRow": 500000,
	"selectionRange": {
		"startCell": {
			"row": 5,
			"column": 0,
			"subcolumn": 0
		},
		"endCell": {
			"row": 5,
			"column": 0,
			"subcolumn": 0
		}
	},
	"anchorRow": 0,
	"anchorColumn": 0,
	"firstSubColumn": 0,
	"rowTitlesWidth": 334,
	"subColumnTitleType": "default"
}
```
