## Supplementary material for "Performance of a Large Language Model in BI-RADS Classification of Ultrasound Based Breast Lesions": sheet.json

```
{
	"@class": "DataSheet",
	"$id": "sheets/data_sheet/data_sheet.schema.json",
	"uid": "4931A4E4-5684-4395-A2B6-47428BEE5CD4",
	"fenID": 3,
	"title": "Accuracy",
	"isCustomTitle": true,
	"table": {
		"@class": "DataTable",
		"$id": "sheets/data_sheet/data_table/data_table.schema.json",
		"uid": "FA3DC3B4-9543-4235-82C5-F6AEA4B85E91",
		"format": "column",
		"dataFormat": "y_single",
		"dataSets": [
			"91175BDE-9F93-45FC-B6D8-288DBE8251A8",
			"8D53AA4A-7467-459F-AB25-17B8F22C1E4F",
			"79FEE001-792F-419A-9851-9ACB01064701",
			"0140B09A-B5A9-45D6-AA59-7F89601FCD6F",
			"A356113B-2E3E-49D7-A85B-1E70A2CC390E",
			"4713C414-312E-4726-ADC6-19A8789CBE08",
			"3D93A625-D0D8-462E-995B-96A2DC043ADB",
			"DA4E42E5-99FD-418F-AF78-7CDA4A2AB250"
		]
	},
	"font": {
		"family": "Arial",
		"size": 10.0
	},
	"flags": [
		"HIDE_ROW_TITLES"
	],
	"titleWidth": 44,
	"xSubColWidth": 158,
	"maxDataSets": 2048,
	"maxRow": 500000,
	"selectionRange": {
		"startCell": {
			"row": -2,
			"column": 0,
			"subcolumn": 0
		},
		"endCell": {
			"row": -2,
			"column": 6,
			"subcolumn": 0
		}
	},
	"anchorRow": 0,
	"anchorColumn": 1,
	"firstSubColumn": 0,
	"rowTitlesWidth": 1,
	"subColumnTitleType": "default",
	"pairwiseComparisonsDataUid": "0485B32F-F513-421F-B8B7-AC1A968176A9"
}
```
