## Supplementary material for "Performance of a Large Language Model in BI-RADS Classification of Ultrasound Based Breast Lesions": sheet.json

```
{
	"@class": "DataSheet",
	"$id": "sheets/data_sheet/data_sheet.schema.json",
	"uid": "48850C2E-C8CD-4893-8E84-5DE5CA376593",
	"fenID": 10,
	"title": "Forest Plot: ROC",
	"isCustomTitle": true,
	"table": {
		"@class": "DataTable",
		"$id": "sheets/data_sheet/data_table/data_table.schema.json",
		"uid": "77B45C06-0B92-40E9-BAC9-5C1D77236335",
		"format": "grouped",
		"dataFormat": "y_se_n",
		"rowTitlesDataSet": "FE622C4A-CA11-4978-A690-8EC62BD07FA8",
		"dataSets": [
			"F7A987FF-A013-48E4-89E6-769F60B8D444",
			"37C8BFAD-9505-40AC-9FFE-686E4D8C69CA",
			"013FBE96-5007-4512-A72E-30ACBF99DDD3",
			"CA1B21FA-3B40-4FA9-979F-27AE977F3601",
			"AD92F628-41D3-43E7-B1D6-C151035748A1",
			"FB3B2FC1-F523-4900-ACD1-B2736AC65E37",
			"6B505F45-F84B-4700-965E-555A1BAAE171"
		]
	},
	"font": {
		"family": "Arial",
		"size": 10.0
	},
	"titleWidth": 44,
	"xSubColWidth": 158,
	"maxDataSets": 2048,
	"maxRow": 500000,
	"selectionRange": {
		"startCell": {
			"row": 9,
			"column": 0,
			"subcolumn": 1
		},
		"endCell": {
			"row": 9,
			"column": 0,
			"subcolumn": 1
		}
	},
	"anchorRow": 0,
	"anchorColumn": 0,
	"firstSubColumn": 0,
	"rowTitlesWidth": 114,
	"subColumnTitleType": "default",
	"pairwiseComparisonsDataUid": "153AD007-A170-4986-AFE7-3B97E4B55993"
}
```
