## Supplementary material for "Performance of a Large Language Model in BI-RADS Classification of Ultrasound Based Breast Lesions": sheet.json

```
{
	"@class": "DataSheet",
	"$id": "sheets/data_sheet/data_sheet.schema.json",
	"uid": "A185439E-FAB3-40DC-A76A-244F3F90402B",
	"fenID": 25,
	"title": "One sample t test of Replicate 3: Distance",
	"isCollapsed": true,
	"table": {
		"@class": "DataTable",
		"$id": "sheets/data_sheet/data_table/data_table.schema.json",
		"uid": "F0430CB2-1299-45EA-B4AF-2523129892A8",
		"format": "view",
		"dataFormat": "text",
		"rowTitlesDataSet": "4B63DA2B-EA33-4BC9-8AEF-792B5DCDC44E",
		"dataSets": [
			"2AC826EB-86DB-4F3E-A9A1-8CE2DEDEDBE9",
			"0A0A03E6-EB37-4DBD-9DC6-F2F8CA4A958E",
			"DB31568C-FC71-40E5-95C2-066AE8C74E7E",
			"48F31874-BE96-41DF-9227-99B1CEF15717",
			"80647C50-5EA0-47A4-9746-7FB25926DFCB",
			"4BCE91A2-30A1-488C-B6D5-E6223E03BAB3",
			"15C6513C-D44C-4704-81A2-860C45E72C38"
		]
	},
	"font": {
		"family": "Arial",
		"size": 10.0
	},
	"flags": [
		"ANALYSIS_VIEW"
	],
	"titleWidth": 44,
	"xSubColWidth": 44,
	"maxDataSets": 2048,
	"maxRow": 500000,
	"selectionRange": {
		"startCell": {
			"row": 0,
			"column": 0,
			"subcolumn": 0
		},
		"endCell": {
			"row": 0,
			"column": 0,
			"subcolumn": 0
		}
	},
	"anchorRow": 0,
	"anchorColumn": 0,
	"firstSubColumn": 0,
	"rowTitlesWidth": 334,
	"subColumnTitleType": "default"
}
```
