## Supplementary material for "Performance of a Large Language Model in BI-RADS Classification of Ultrasound Based Breast Lesions": sheet.json

```
{
	"@class": "DataSheet",
	"$id": "sheets/data_sheet/data_sheet.schema.json",
	"uid": "C57C4EA7-C2E8-4D49-8486-3DD1BAF11206",
	"fenID": 8,
	"title": "One sample Wilcoxon test of Accuracy",
	"isCollapsed": true,
	"table": {
		"@class": "DataTable",
		"$id": "sheets/data_sheet/data_table/data_table.schema.json",
		"uid": "98014FAC-F576-4F09-8EE3-FB9C98F44D72",
		"format": "view",
		"dataFormat": "text",
		"rowTitlesDataSet": "0ABDEDDF-1645-459D-974C-774F0A81AFEE",
		"dataSets": [
			"AA6C3ECF-D0B8-4AF9-A59F-1020537EFE89",
			"5B8F2216-7AEA-44BD-9C16-450B9D27BF08",
			"C3449597-2AA4-4713-B195-000DCC658BB6",
			"29503895-1014-4DAD-AE33-B989913698F1",
			"9D38FAAE-05B8-412D-AB5D-EE3336E0C83C",
			"B6C9CD65-EA33-472D-8F06-7D13D27889EB",
			"8B58E367-1486-400E-9C4F-C104C236F664",
			"B4F3B873-A6B4-48A6-89FC-329A4305D682"
		]
	},
	"font": {
		"family": "Arial",
		"size": 10.0
	},
	"flags": [
		"ANALYSIS_VIEW"
	],
	"titleWidth": 44,
	"xSubColWidth": 44,
	"maxDataSets": 2048,
	"maxRow": 500000,
	"selectionRange": {
		"startCell": {
			"row": 14,
			"column": 1,
			"subcolumn": 0
		},
		"endCell": {
			"row": 14,
			"column": 1,
			"subcolumn": 0
		}
	},
	"anchorRow": 0,
	"anchorColumn": 0,
	"firstSubColumn": 0,
	"rowTitlesWidth": 328,
	"subColumnTitleType": "default"
}
```
