## Supplementary material for "Performance of a Large Language Model in BI-RADS Classification of Ultrasound Based Breast Lesions": sheet.json

```
{
	"@class": "DataSheet",
	"$id": "sheets/data_sheet/data_sheet.schema.json",
	"uid": "E87E22EA-C82F-4EA2-B959-258663D00726",
	"fenID": 20,
	"title": "One sample t test of Replicate 1: Distance",
	"isCollapsed": true,
	"table": {
		"@class": "DataTable",
		"$id": "sheets/data_sheet/data_table/data_table.schema.json",
		"uid": "41ED4936-8AE2-4275-B903-7413F4FBCF51",
		"format": "view",
		"dataFormat": "text",
		"rowTitlesDataSet": "B776EE91-004D-41FD-A9B1-369898772EC6",
		"dataSets": [
			"AC425BDB-1D23-409B-8985-AA8B9B367CFA",
			"33EA64CE-A038-43BE-AFD0-169A0E98F700",
			"717C10CB-73C1-4089-8185-DA37A22EE603",
			"FFF78CCD-067E-4D3D-A23A-42BC24D627A3",
			"794FC583-A503-4C30-AF5A-B517F998EAFD",
			"5B187DDD-5EFA-4E6D-87C8-FBBDA3DF6C12",
			"B31A4E77-31C3-4E5B-AD65-F9ACE3307C2A"
		]
	},
	"font": {
		"family": "Arial",
		"size": 10.0
	},
	"flags": [
		"ANALYSIS_VIEW"
	],
	"titleWidth": 44,
	"xSubColWidth": 44,
	"maxDataSets": 2048,
	"maxRow": 500000,
	"selectionRange": {
		"startCell": {
			"row": 10,
			"column": 0,
			"subcolumn": 0
		},
		"endCell": {
			"row": 10,
			"column": 0,
			"subcolumn": 0
		}
	},
	"anchorRow": 0,
	"anchorColumn": 0,
	"firstSubColumn": 0,
	"rowTitlesWidth": 334,
	"subColumnTitleType": "default"
}
```
