## Supplementary material for "Performance of a Large Language Model in BI-RADS Classification of Ultrasound Based Breast Lesions": sheet.json

```
{
	"@class": "DataSheet",
	"$id": "sheets/data_sheet/data_sheet.schema.json",
	"uid": "E589C5A0-5FCD-44CB-A14E-5D72C8DD1668",
	"fenID": 0,
	"title": "Distribution",
	"isCustomTitle": true,
	"table": {
		"@class": "DataTable",
		"$id": "sheets/data_sheet/data_table/data_table.schema.json",
		"uid": "6334B0B7-13BC-4839-B354-2C6DCEB2CBDD",
		"format": "contingency",
		"dataFormat": "y_single",
		"rowTitlesDataSet": "5A49743C-2ECA-4628-9A67-B2CE491A8F45",
		"dataSets": [
			"1FECEB4C-0BEF-4908-9F82-2CD73F25C604",
			"B4580D58-A857-4EAF-A75A-8BCAE0E53DD2",
			"381D3363-804A-4F9E-9C8C-E737532BF4E3",
			"89F4D852-DA86-4994-9269-243E7314A4A6",
			"164E5A07-75B7-43BF-B661-7EDC673A9DF3",
			"C184A91B-1B67-404B-A763-BE187E3910A1",
			"D4797DC7-94B9-4AC8-9279-EEAFDD09D04E",
			"1AFCB11B-3F25-48E7-8852-CB88613A61D2"
		]
	},
	"font": {
		"family": "Arial",
		"size": 10.0
	},
	"titleWidth": 44,
	"xSubColWidth": 158,
	"maxDataSets": 2048,
	"maxRow": 500000,
	"selectionRange": {
		"startCell": {
			"row": 5,
			"column": 1,
			"subcolumn": 0
		},
		"endCell": {
			"row": 5,
			"column": 1,
			"subcolumn": 0
		}
	},
	"anchorRow": 0,
	"anchorColumn": 0,
	"firstSubColumn": 0,
	"rowTitlesWidth": 124,
	"subColumnTitleType": "default"
}
```
