## Supplementary material for "Performance of a Large Language Model in BI-RADS Classification of Ultrasound Based Breast Lesions": sheet.json

```
{
	"@class": "DataSheet",
	"$id": "sheets/data_sheet/data_sheet.schema.json",
	"uid": "F4D1C62A-49F8-4080-A5E1-34659D172BDF",
	"fenID": 13,
	"title": "Descriptive statistics of Forest Plot: ROC",
	"isCollapsed": true,
	"table": {
		"@class": "DataTable",
		"$id": "sheets/data_sheet/data_table/data_table.schema.json",
		"uid": "8FC78AB0-5EDB-46E9-B090-F0E81B903E0C",
		"format": "view",
		"dataFormat": "text",
		"rowTitlesDataSet": "66CB50BB-D12C-4B7B-A97F-5E19FD1204D0",
		"dataSets": [
			"EB598F5A-3367-443A-AA67-7F64A533053F",
			"2E18E64A-3143-496F-AFA1-CFA394B9B54E",
			"7BF95C22-79FE-4A5C-B159-AE67490F7525",
			"669FB726-BEE4-4B1B-85BB-B05641E5E4AB",
			"8772721D-5A84-46CB-A996-2A700BA45A47",
			"C3C5735E-7C3D-4038-A3B4-FDAEEB526359",
			"A68BDC52-F91D-4B34-9849-2C40A60382D0"
		]
	},
	"font": {
		"family": "Arial",
		"size": 10.0
	},
	"flags": [
		"ANALYSIS_VIEW"
	],
	"titleWidth": 44,
	"xSubColWidth": 44,
	"scrollXDir": 342,
	"scrollDataSet": 3,
	"maxDataSets": 2048,
	"maxRow": 500000,
	"selectionRange": {
		"startCell": {
			"row": 12,
			"column": 5,
			"subcolumn": 0
		},
		"endCell": {
			"row": 12,
			"column": 5,
			"subcolumn": 0
		}
	},
	"anchorRow": 0,
	"anchorColumn": 0,
	"firstSubColumn": 0,
	"rowTitlesWidth": 184,
	"subColumnTitleType": "default"
}
```
