## Supplementary material for "Performance of a Large Language Model in BI-RADS Classification of Ultrasound Based Breast Lesions": sheet.json

```
{
	"@class": "DataSheet",
	"$id": "sheets/data_sheet/data_sheet.schema.json",
	"uid": "F73F85E1-5462-414C-8410-92B57F675382",
	"fenID": 2,
	"title": "Contingency of Distribution",
	"isCollapsed": true,
	"table": {
		"@class": "DataTable",
		"$id": "sheets/data_sheet/data_table/data_table.schema.json",
		"uid": "798CD453-474D-4994-B78F-75C91B3C14C9",
		"format": "view",
		"dataFormat": "text",
		"rowTitlesDataSet": "76E41262-8390-439E-B9A3-5301DD75F2B0",
		"dataSets": [
			"549040CA-6E01-4A4E-8761-72494128B46F",
			"86D88FF5-2EF3-4699-A1FD-C44C3ECE781E",
			"F98236B6-3747-49E3-BA1E-0B9ACA9ABD5C"
		]
	},
	"font": {
		"family": "Arial",
		"size": 10.0
	},
	"flags": [
		"ANALYSIS_VIEW"
	],
	"titleWidth": 44,
	"xSubColWidth": 44,
	"maxDataSets": 2048,
	"maxRow": 500000,
	"selectionRange": {
		"startCell": {
			"row": 0,
			"column": 0,
			"subcolumn": 0
		},
		"endCell": {
			"row": 0,
			"column": 0,
			"subcolumn": 0
		}
	},
	"anchorRow": 0,
	"anchorColumn": 0,
	"firstSubColumn": 0,
	"rowTitlesWidth": 436,
	"subColumnTitleType": "default"
}
```
