## Supplementary material for "Performance of a Large Language Model in BI-RADS Classification of Ultrasound Based Breast Lesions": sheet.json

```
{
	"@class": "DataSheet",
	"$id": "sheets/data_sheet/data_sheet.schema.json",
	"uid": "FB8B7169-A61B-4B39-9B73-4891E8DCABC9",
	"fenID": 21,
	"title": "Replicate 2: Distance",
	"isCustomTitle": true,
	"table": {
		"@class": "DataTable",
		"$id": "sheets/data_sheet/data_table/data_table.schema.json",
		"uid": "F0254D0A-DC37-474C-8DD9-CC0DD1B44BEA",
		"format": "grouped",
		"dataFormat": "y_sd_n",
		"dataSets": [
			"9407B990-0701-4209-821A-141270FFE819",
			"C6A17A38-3B18-45F7-88C0-438E2B63AEDD",
			"E377593F-AD01-4604-A4ED-D9AB388EBC44",
			"06ADF7DE-D6C5-4C35-B080-B07D3BB75685",
			"428D7E82-6DFE-46CA-BDA2-707218E6CFF3",
			"9B386AF9-09B6-46F8-875E-F755003DDDFB",
			"34BC794F-CEF2-41BE-B85D-54E212AC5B72"
		]
	},
	"font": {
		"family": "Arial",
		"size": 10.0
	},
	"titleWidth": 44,
	"xSubColWidth": 44,
	"scrollXDir": 2052,
	"scrollDataSet": 6,
	"maxDataSets": 2048,
	"maxRow": 500000,
	"selectionRange": {
		"startCell": {
			"row": 0,
			"column": 6,
			"subcolumn": 0
		},
		"endCell": {
			"row": 0,
			"column": 6,
			"subcolumn": 2
		}
	},
	"anchorRow": 0,
	"anchorColumn": 0,
	"firstSubColumn": 0,
	"rowTitlesWidth": 114,
	"subColumnTitleType": "default",
	"pairwiseComparisonsDataUid": "7561CA27-4447-4BBB-9179-42AA55AABD6E"
}
```
