## Supplementary material for "Performance of a Large Language Model in BI-RADS Classification of Ultrasound Based Breast Lesions": document.json

```
{
	"@class": "Document",
	"$id": "document.schema.json",
	"creationDate": "2025-03-20T00:00:00Z",
	"modificationDate": "2025-04-19T00:59:20Z",
	"createdBy": {
		"name": "Prism",
		"user": "pjpil",
		"version": "10.3.1.509",
		"platform": "Win"
	},
	"modifiedBy": {
		"name": "Prism",
		"user": "pjpil",
		"version": "10.3.1.509",
		"platform": "Win"
	},
	"formatVersion": "1-4-0",
	"minFormatVersion": "1-2-0",
	"minPrismVersion": "10.1.0",
	"compatibility": [
		{
			"formatVersion": "1-0-0",
			"action": "warningOpen"
		}
	],
	"sheets": {
		"graphs": [
			"6F85CECC-AFB2-48C0-932B-942D91667200",
			"7F5CDB47-C4A1-460E-8F1C-508010AD0CB5",
			"98841DFE-46D3-424E-A34C-EFF8F1011340",
			"33FD60C8-5F8A-4491-95DB-E454AF51ACE5",
			"FF6FF67B-4019-4BD1-8684-61BBBD8AB85B",
			"973B23AE-0BA6-473D-824E-D0813DCD3F85"
		],
		"analyses": [
			"1B95340C-3419-4126-A9E9-4FA9DF6BDB81",
			"8F07FD38-44F1-466C-AFA6-B14428466725",
			"0BAE6961-6190-4778-A748-94AA1F92E759",
			"C38C0DE2-12CB-4A2E-AAFE-47F07C1385C8",
			"F6A05750-ECE9-4AD3-B1F4-35D08A33C164",
			"8FE5D4FB-A85B-4CF9-9C87-9529A46B3506",
			"71EBC2D8-B0ED-480E-B860-EC5C1547EEE2",
			"37BD6193-F5E1-4563-99D9-D9A053E98F64",
			"00341C5C-397F-4CC0-8252-C85802286D0C",
			"E7D4B70C-8F39-4E44-B4E7-F24B8335BE57",
			"81E986F0-E284-495B-92BC-C9C80C8ED683",
			"99B2F0D2-6AFD-4CA6-9F24-C7A64687B0C0",
			"C8EE3472-5952-434F-B030-3BC314879BC3",
			"0241C79C-8565-4D85-B7BD-80BD99E641EE"
		],
		"info": [
			"C8DA881E-BC3F-4E41-8CF4-91A4877AB047"
		],
		"data": [
			"E589C5A0-5FCD-44CB-A14E-5D72C8DD1668",
			"4931A4E4-5684-4395-A2B6-47428BEE5CD4",
			"48850C2E-C8CD-4893-8E84-5DE5CA376593",
			"0D2F0511-73AB-4B9F-B123-17FF655209C5",
			"FB8B7169-A61B-4B39-9B73-4891E8DCABC9",
			"17C3F8AE-E595-4884-B961-4A709FA75048"
		]
	},
	"uiSettings": {
		"currentSheetType": "Analysis",
		"viewMode": "sheet",
		"galleryScaleFactor": 100,
		"nextDataSheetNumber": 9,
		"printer": {
			"defaultPaperSize": {
				"width": 8.5,
				"height": 11.0
			},
			"deviceName": "",
			"driverVersion": 0,
			"specVersion": 0,
			"driverExtra": 0
		},
		"navigator": {
			"width": 240,
			"collapsedFolders": {
				"data": false,
				"info": false,
				"analyses": false,
				"graphs": false,
				"layouts": false,
				"dataAndAnalyses": false,
				"search": false,
				"family": false
			}
		},
		"currentSheets": {
			"data": "17C3F8AE-E595-4884-B961-4A709FA75048",
			"analysis": "0241C79C-8565-4D85-B7BD-80BD99E641EE",
			"graph": "973B23AE-0BA6-473D-824E-D0813DCD3F85",
			"info": "C8DA881E-BC3F-4E41-8CF4-91A4877AB047"
		}
	},
	"sheetAttributesMap": {
		"6F85CECC-AFB2-48C0-932B-942D91667200": {
			"title": "Distribution"
		},
		"7F5CDB47-C4A1-460E-8F1C-508010AD0CB5": {
			"title": "Accuracy"
		},
		"98841DFE-46D3-424E-A34C-EFF8F1011340": {
			"title": "Forest Plot: ROC"
		},
		"1B95340C-3419-4126-A9E9-4FA9DF6BDB81": {
			"title": "Contingency of Distribution"
		},
		"8F07FD38-44F1-466C-AFA6-B14428466725": {
			"title": "Descriptive statistics of Accuracy"
		},
		"0BAE6961-6190-4778-A748-94AA1F92E759": {
			"title": "Kruskal-Wallis test of Accuracy"
		},
		"F6A05750-ECE9-4AD3-B1F4-35D08A33C164": {
			"title": "Ordinary one-way ANOVA of Forest Plot: ROC"
		},
		"C38C0DE2-12CB-4A2E-AAFE-47F07C1385C8": {
			"title": "One sample Wilcoxon test of Accuracy"
		},
		"37BD6193-F5E1-4563-99D9-D9A053E98F64": {
			"title": "One sample t test of Forest Plot: ROC"
		},
		"8FE5D4FB-A85B-4CF9-9C87-9529A46B3506": {
			"title": "One sample Wilcoxon test of Forest Plot: ROC"
		},
		"71EBC2D8-B0ED-480E-B860-EC5C1547EEE2": {
			"title": "Descriptive statistics of Forest Plot: ROC"
		},
		"00341C5C-397F-4CC0-8252-C85802286D0C": {
			"title": "One sample t test of Replicate 1: Distance"
		},
		"33FD60C8-5F8A-4491-95DB-E454AF51ACE5": {
			"title": "Replicate 1: Distance",
			"highlightColor": "#ffffffff"
		},
		"E589C5A0-5FCD-44CB-A14E-5D72C8DD1668": {
			"title": "Distribution"
		},
		"C8DA881E-BC3F-4E41-8CF4-91A4877AB047": {
			"title": "Project info 1"
		},
		"4931A4E4-5684-4395-A2B6-47428BEE5CD4": {
			"title": "Accuracy"
		},
		"48850C2E-C8CD-4893-8E84-5DE5CA376593": {
			"title": "Forest Plot: ROC"
		},
		"0D2F0511-73AB-4B9F-B123-17FF655209C5": {
			"title": "Replicate 1: Distance"
		},
		"FF6FF67B-4019-4BD1-8684-61BBBD8AB85B": {
			"title": "Replicate 2: Distance",
			"highlightColor": "#ffffffff"
		},
		"973B23AE-0BA6-473D-824E-D0813DCD3F85": {
			"title": "Replicate 3: Distance",
			"highlightColor": "#ffffffff"
		},
		"FB8B7169-A61B-4B39-9B73-4891E8DCABC9": {
			"title": "Replicate 2: Distance"
		},
		"17C3F8AE-E595-4884-B961-4A709FA75048": {
			"title": "Replicate 3: Distance"
		},
		"C8EE3472-5952-434F-B030-3BC314879BC3": {
			"title": "One sample t test of Replicate 3: Distance"
		},
		"81E986F0-E284-495B-92BC-C9C80C8ED683": {
			"title": "One sample t test of Replicate 2: Distance"
		},
		"99B2F0D2-6AFD-4CA6-9F24-C7A64687B0C0": {
			"title": "One sample t test of Replicate 2: Distance"
		},
		"E7D4B70C-8F39-4E44-B4E7-F24B8335BE57": {
			"title": "One sample t test of Replicate 1: Distance"
		},
		"0241C79C-8565-4D85-B7BD-80BD99E641EE": {
			"title": "One sample t test of Replicate 3: Distance"
		}
	}
}
```
