## Supplementary material for "Performance of a Large Language Model in BI-RADS Classification of Ultrasound Based Breast Lesions": sheet.json

```
{
	"@class": "FENGraphSheet",
	"$id": "sheets/graph_sheet.schema.json",
	"uid": "6F85CECC-AFB2-48C0-932B-942D91667200",
	"fenID": 0,
	"title": "Distribution",
	"inputDataSets": [
		"1FECEB4C-0BEF-4908-9F82-2CD73F25C604",
		"B4580D58-A857-4EAF-A75A-8BCAE0E53DD2",
		"381D3363-804A-4F9E-9C8C-E737532BF4E3",
		"89F4D852-DA86-4994-9269-243E7314A4A6",
		"164E5A07-75B7-43BF-B661-7EDC673A9DF3",
		"C184A91B-1B67-404B-A763-BE187E3910A1",
		"D4797DC7-94B9-4AC8-9279-EEAFDD09D04E",
		"1AFCB11B-3F25-48E7-8852-CB88613A61D2"
	]
}
```
