## Supplementary material for "Performance of a Large Language Model in BI-RADS Classification of Ultrasound Based Breast Lesions": sheet.json

```
{
	"@class": "FENGraphSheet",
	"$id": "sheets/graph_sheet.schema.json",
	"uid": "7F5CDB47-C4A1-460E-8F1C-508010AD0CB5",
	"fenID": 17,
	"title": "Accuracy",
	"inputDataSets": [
		"91175BDE-9F93-45FC-B6D8-288DBE8251A8",
		"8D53AA4A-7467-459F-AB25-17B8F22C1E4F",
		"79FEE001-792F-419A-9851-9ACB01064701",
		"0140B09A-B5A9-45D6-AA59-7F89601FCD6F",
		"A356113B-2E3E-49D7-A85B-1E70A2CC390E",
		"4713C414-312E-4726-ADC6-19A8789CBE08",
		"3D93A625-D0D8-462E-995B-96A2DC043ADB",
		"DA4E42E5-99FD-418F-AF78-7CDA4A2AB250"
	]
}
```
