## Supplementary material for "Performance of a Large Language Model in BI-RADS Classification of Ultrasound Based Breast Lesions": sheet.json

```
{
	"@class": "FENGraphSheet",
	"$id": "sheets/graph_sheet.schema.json",
	"uid": "33FD60C8-5F8A-4491-95DB-E454AF51ACE5",
	"fenID": 25,
	"title": "Replicate 1: Distance",
	"inputDataSets": [
		"92F1D710-E8A3-4B3D-B0BF-BA99C93FE148",
		"BBAAB272-617C-49ED-95A7-B1BBB30BC393",
		"0B5AB6FD-8FAE-40CE-80A9-32E5C040A1C3",
		"F7162E6D-7E6E-43A5-9CC8-8653312E13E5",
		"E55BB7CD-D976-4800-849F-89A7F526561C",
		"E38C5F4E-C2FC-4FA5-AA8D-6ED5ADE11874",
		"668FC6A4-0062-4950-B88F-2080E44714D9"
	]
}
```
