## Supplementary material for "Performance of a Large Language Model in BI-RADS Classification of Ultrasound Based Breast Lesions": sheet.json

```
{
	"@class": "FENGraphSheet",
	"$id": "sheets/graph_sheet.schema.json",
	"uid": "973B23AE-0BA6-473D-824E-D0813DCD3F85",
	"fenID": 40,
	"title": "Replicate 3: Distance",
	"inputDataSets": [
		"9428148C-2679-46CF-BB8D-71EEDC413EAA",
		"04E9B6E3-1BC7-48CD-903A-AB1E21EF83E7",
		"2BB1A53F-DDD4-4CD9-A795-BD6A55B3FEA3",
		"4C7614BA-93D1-4136-9567-BCCF1B5E7FA3",
		"BE917C50-CDC6-41E3-9BEC-90BCDF8C3D12",
		"D0F88A8E-48E3-4B17-8C9A-05B587D28580",
		"7FB27DB9-1A9E-4FBB-917F-D2F0C1366533"
	]
}
```
