## Supplementary material for "Performance of a Large Language Model in BI-RADS Classification of Ultrasound Based Breast Lesions": sheet.json

```
{
	"@class": "FENGraphSheet",
	"$id": "sheets/graph_sheet.schema.json",
	"uid": "98841DFE-46D3-424E-A34C-EFF8F1011340",
	"fenID": 20,
	"title": "Forest Plot: ROC",
	"inputDataSets": [
		"F7A987FF-A013-48E4-89E6-769F60B8D444",
		"37C8BFAD-9505-40AC-9FFE-686E4D8C69CA",
		"013FBE96-5007-4512-A72E-30ACBF99DDD3",
		"CA1B21FA-3B40-4FA9-979F-27AE977F3601",
		"AD92F628-41D3-43E7-B1D6-C151035748A1",
		"FB3B2FC1-F523-4900-ACD1-B2736AC65E37",
		"6B505F45-F84B-4700-965E-555A1BAAE171"
	]
}
```
