## Supplementary material for "Performance of a Large Language Model in BI-RADS Classification of Ultrasound Based Breast Lesions": sheet.json

```
{
	"@class": "FENGraphSheet",
	"$id": "sheets/graph_sheet.schema.json",
	"uid": "FF6FF67B-4019-4BD1-8684-61BBBD8AB85B",
	"fenID": 34,
	"title": "Replicate 2: Distance",
	"inputDataSets": [
		"9407B990-0701-4209-821A-141270FFE819",
		"C6A17A38-3B18-45F7-88C0-438E2B63AEDD",
		"E377593F-AD01-4604-A4ED-D9AB388EBC44",
		"06ADF7DE-D6C5-4C35-B080-B07D3BB75685",
		"428D7E82-6DFE-46CA-BDA2-707218E6CFF3",
		"9B386AF9-09B6-46F8-875E-F755003DDDFB",
		"34BC794F-CEF2-41BE-B85D-54E212AC5B72"
	]
}
```
